# Genomic landscape of SARS-CoV-2 pandemic in Brazil suggests an external P.1 variant origin

**DOI:** 10.1101/2021.11.10.21266084

**Authors:** Camila P. Perico, Camilla R. De Pierri, Giuseppe P. Neto, Danrley R. Fernandes, Fabio O. Pedrosa, Emanuel M. de Souza, Roberto T. Raittz

**Author notes:** Corresponding authors: Roberto T. Raittz.

## Abstract

Brazil was the epicenter of worldwide pandemics at the peak of its second wave. The genomic/proteomic perspective of the COVID-19 pandemic in Brazil can bring new light to understand the global pandemics behavior. In this study, we track SARS-CoV-2 molecular information in Brazil using real-time bioinformatics and data science strategies to provide a comparative and evolutive panorama of the lineages in the country. SWeeP vectors represented the Brazilian and worldwide genomic/proteomic data from GISAID between 02/2020 – 08/2021. Clusters were analyzed and compared with PANGO lineages. Hierarchical clustering provided phylogenetic and evolutionary analysis of the lineages, and we tracked the P.1 (Gamma) variant origin. The genomic diversity based on Chao’s estimation allowed us to compare richness and coverage among Brazilian states and other representative countries. We found that epidemics in Brazil occurred in two distinct moments, with different genetic profiles. The P.1 lineages emerged in the second wave, which was more aggressive. We could not trace the origin of P.1 from the variants present in Brazil in 2020. Instead, we found evidence pointing to its external source and a possible recombinant event that may relate P.1 to the B.1.1.28 variant subset. We discussed the potential application of the pipeline for emerging variants detection and the stability of the PANGO terminology over time. The diversity analysis showed that the low coverage and unbalanced sequencing among states in Brazil could have allowed the silenty entry and dissemination of P.1 and other dangerous variants. This comparative and evolutionary analysis may help to understand the development and the consequences of the entry of variants of concern (VOC).

## Supplementary5_6_and_7_phylogenetics_trees for "Genomic landscape of SARS-CoV-2 pandemic in Brazil suggests an external P.1 variant origin": Supplementary5_BRtree8kProt_160k.nwk

```
((((2243-EPI_ISL_1732275_cl2_B.1.351_2021-04-05:0,3417-EPI_ISL_1966629_cl2_B.1.351_2021-04-05:0)Branch205:0.149,(1365-EPI_ISL_1445171_cl2_B.1.351_2021-03-09:0.14117,(2204-EPI_ISL_1716877_cl2_B.1.351_2021-03-07:0.085688,2948-EPI_ISL_1966124_cl2_B.1.351_2021-03-10:0.079161)Branch267:0.020824)Branch293:0.093951)Branch470:0.33721,(((5737-EPI_ISL_2274979_cl2_B.1.617.2_2021-05-22:0.54405,((((5746-EPI_ISL_2293010_cl11_B.1.1.7_2021-02-14:0.20861,((5753-EPI_ISL_2293019_cl11_B.1.1.7_2021-03-06:0.1649,(1094-EPI_ISL_1239121_cl11_B.1.1.7_2021-02-03:0.076877,5751-EPI_ISL_2293016_cl11_B.1.1.7_2021-03-03:0.095036)Branch343:0.044986)Branch431:0.040075,(2017-EPI_ISL_1583710_cl11_B.1.1.7_2021-02-09:0.1009,(2003-EPI_ISL_1583662_cl11_B.1.1.7_2021-02-10:0,5458-EPI_ISL_2241565_cl11_B.1.1.7_2021-02-10:0)Branch227:0.12191)Branch433:0.036769)Branch553:0.019675)Branch636:0.10889,(2015-EPI_ISL_1583705_cl11_B.1.1.7_2021-03-05:0.29511,(6206-EPI_ISL_2344995_cl11_B.1.1_2021-04-23:0.28962,((1427-EPI_ISL_1445241_cl11_B.1.1.7_2021-02-25:0.14235,4676-EPI_ISL_2170899_cl11_B.1.1.7_2021-02-27:0.15881)Branch93:0.30101,((7148-EPI_ISL_2362273_cl11_B.1.1.7_2021-04-13:0.40309,((4918-EPI_ISL_2187951_cl11_B.1.1.7_2021-04-06:0.091066,(4852-EPI_ISL_2187875_cl11_B.1.1.7_2021-03-10:0,5378-EPI_ISL_2222892_cl11_B.1.1.7_2021-03-09:0)Branch10:0.079051)Branch24:0.19711,(3390-EPI_ISL_1966602_cl11_B.1.1.7_2021-04-04:0.17604,((2178-EPI_ISL_1707689_cl11_B.1.1.7_2021-04-10:0,2179-EPI_ISL_1707690_cl11_B.1.1.7_2021-04-10:0)Branch11:0,(2180-EPI_ISL_1707691_cl11_B.1.1.7_2021-04-10:0,2181-EPI_ISL_1707692_cl11_B.1.1.7_2021-04-10:0)Branch12:0)Branch13:0.14958)Branch103:0.08116)Branch206:0.078922)Branch309:0.09874,(3365-EPI_ISL_1966577_cl11_B.1.1.7_2021-04-05:0.32113,((6823-EPI_ISL_2345717_cl11_B.1.1.7_2021-04-30:0.17421,(1328-EPI_ISL_1445130_cl11_B.1.1.7_2021-03-08:0.15581,2996-EPI_ISL_1966174_cl11_B.1.1.7_2021-03-08:0.17922)Branch221:0.044141)Branch294:0.09221,(7052-EPI_ISL_2345995_cl11_B.1.1.7_2021-04-07:0.30575,(((3308-EPI_ISL_1966505_cl11_B.1.1.7_2021-03-30:0.16268,(3306-EPI_ISL_1966503_cl11_B.1.1.7_2021-03-30:0.14243,3883-EPI_ISL_1967196_cl11_B.1.1.7_2021-04-08:0.17624)Branch154:0.04814)Branch214:0.098025,(2281-EPI_ISL_1752644_cl11_B.1.1.7_2021-04-05:0.24946,(6231-EPI_ISL_2345031_cl11_B.1.1.7_2021-04-23:0.22363,(6232-EPI_ISL_2345032_cl11_B.1.1.7_2021-04-23:0.16946,(4033-EPI_ISL_2003170_cl11_B.1.1.7_2021-03-21:0.10338,(((5305-EPI_ISL_2209824_cl11_B.1.1.7_2021-03-29:0,6438-EPI_ISL_2345301_cl11_B.1.1.7_2021-03-29:0)Branch15:0.096737,(3472-EPI_ISL_1966689_cl11_B.1.1.7_2021-04-05:0.058566,((1461-EPI_ISL_1464626_cl11_B.1.1.7_2021-03-10:0,3780-EPI_ISL_1967068_cl11_B.1.1.7_2021-04-04:0)Branch18:0,(3784-EPI_ISL_1967073_cl11_B.1.1.7_2021-04-04:0,7083-EPI_ISL_2346045_cl11_B.1.1.7_2021-04-07:0)Branch19:0)Branch20:0.061144)Branch63:0.021793)Branch74:0.0099295,((3785-EPI_ISL_1967074_cl11_B.1.1.7_2021-04-04:0,7048-EPI_ISL_2345990_cl11_B.1.1.7_2021-04-06:0)Branch14:0.10647,(6252-EPI_ISL_2345062_cl11_B.1.1.7_2021-04-25:0,6253-EPI_ISL_2345063_cl11_B.1.1.7_2021-04-25:0)Branch16:0.10557)Branch86:0.001158)Branch87:0.0082014)Branch91:0.048225)Branch121:0.033542)Branch167:0.075398)Branch275:0.063695)Branch364:0.014362,((7039-EPI_ISL_2345968_cl11_B.1.1.7_2021-04-06:0.16145,7057-EPI_ISL_2346006_cl11_B.1.1.7_2021-04-07:0.13124)Branch147:0.1646,(((3052-EPI_ISL_1966235_cl11_B.1.1.7_2021-03-15:0.12527,(2951-EPI_ISL_1966127_cl11_B.1.1.7_2021-03-10:0.11675,(2177-EPI_ISL_1707688_cl11_B.1.1.7_2021-03-09:0.1077,(6363-EPI_ISL_2345197_cl11_B.1.1.7_2021-04-27:0.098432,(3478-EPI_ISL_1966695_cl11_B.1.1.7_2021-04-06:0.06104,(350-EPI_ISL_1109632_cl11_B.1.1.7_2021-02-00:0,1578-EPI_ISL_1468411_cl11_B.1.1.7_2021-02-09:0)Branch69:0.066386)Branch111:0.017833)Branch129:0.0076549)Branch140:0.0061424)Branch146:0.016318)Branch170:0.063069,(1349-EPI_ISL_1445154_cl11_B.1.1.7_2021-03-09:0.1121,1387-EPI_ISL_1445199_cl11_B.1.1.7_2021-03-15:0.097472)Branch177:0.057843)Branch260:0.074271,(((1345-EPI_ISL_1445149_cl11_B.1.1.7_2021-03-09:0.18072,((2328-EPI_ISL_1795080_cl11_B.1.1.7_2021-03-24:0,6634-EPI_ISL_2345511_cl11_B.1.1.7_2021-03-24:0)Branch23:0.19788,(4286-EPI_ISL_2101396_cl11_B.1.1.7_2021-04-22:0.20617,(2736-EPI_ISL_1858357_cl11_B.1.1.7_2021-04-09:0.17036,(4172-EPI_ISL_2017430_cl11_B.1.1.7_2021-04-26:0.19061,(3362-EPI_ISL_1966574_cl11_B.1.1.7_2021-04-05:0.15145,((3211-EPI_ISL_1966404_cl11_B.1.1.7_2021-03-29:0.071031,(3209-EPI_ISL_1966402_cl11_B.1.1.7_2021-03-29:0,3212-EPI_ISL_1966405_cl11_B.1.1.7_2021-03-29:0)Branch22:0.086778)Branch79:0.088534,((2873-EPI_ISL_1858969_cl11_B.1.1.7_2021-03-26:0,2874-EPI_ISL_1858971_cl11_B.1.1.7_2021-03-25:0)Branch25:0.14867,((1963-EPI_ISL_1533990_cl11_B.1.1.7_2021-01-17:0.086245,1970-EPI_ISL_1533997_cl11_B.1.1.7_2021-02-02:0.072116)Branch88:0.070436,(3719-EPI_ISL_1966991_cl11_B.1.1.7_2021-04-05:0.14964,(461-EPI_ISL_1133278_cl11_B.1.1.7_2021-01-21:0.1078,(6115-EPI_ISL_2344868_cl11_B.1.1.7_2021-04-20:0.11194,(2125-EPI_ISL_1664138_cl11_B.1.1.7_2021-03-26:0.11102,(5042-EPI_ISL_2196244_cl11_B.1.1.7_2021-02-25:0.11449,((6631-EPI_ISL_2345508_cl11_B.1.1.7_2021-03-24:0,(2327-EPI_ISL_1795079_cl11_B.1.1.7_2021-03-24:0,2944-EPI_ISL_1966120_cl11_B.1.1.7_2021-03-09:0)Branch29:0)Branch30:0.08792,((1958-EPI_ISL_1533977_cl11_B.1.1.7_2021-01-27:0,3350-EPI_ISL_1966561_cl11_B.1.1.7_2021-04-05:0)Branch36:0,(4285-EPI_ISL_2101395_cl11_B.1.1.7_2021-04-21:0,5633-EPI_ISL_2249453_cl11_B.1.1.7_2021-02-08:0)Branch37:0)Branch38:0.076053)Branch99:0.014144)Branch102:0.0078277)Branch109:0.0090115)Branch118:0.0084212)Branch126:0.0089221)Branch138:0.0050498)Branch142:0.0065816)Branch151:0.0056062)Branch161:0.0043805)Branch166:0.0062761)Branch175:0.0052065)Branch180:0.0070417)Branch190:0.0072264)Branch199:0.016508)Branch215:0.078094,((1374-EPI_ISL_1445185_cl11_B.1.1.7_2021-03-14:0.12634,(1303-EPI_ISL_1445105_cl11_B.1.1.7_2021-03-08:0.079329,1317-EPI_ISL_1445119_cl11_B.1.1.7_2021-03-08:0.080921)Branch172:0.046766)Branch230:0.02746,(1367-EPI_ISL_1445175_cl11_B.1.1.7_2021-03-10:0.17351,(1375-EPI_ISL_1445186_cl11_B.1.1.7_2021-03-14:0.082645,1439-EPI_ISL_1445253_cl11_B.1.1.7_2021-02-25:0.07251)Branch123:0.087717)Branch237:0.021505)Branch279:0.04292)Branch327:0.011388,((6883-EPI_ISL_2345780_cl11_B.1.1.7_2021-05-05:0.23646,(5344-EPI_ISL_2210162_cl11_B.1.1.7_2021-04-22:0.2136,(2775-EPI_ISL_1858588_cl11_B.1.1.7_2021-04-14:0.1796,((4485-EPI_ISL_2157375_cl11_B.1.1.7_2021-03-01:0.085032,(4486-EPI_ISL_2157376_cl11_B.1.1.7_2021-03-09:0,4983-EPI_ISL_2196184_cl11_B.1.1.7_2021-02-24:0)Branch62:0.080209)Branch114:0.075987,(((6739-EPI_ISL_2345624_cl11_B.1.1.7_2021-03-21:0,(2321-EPI_ISL_1795073_cl11_B.1.1.7_2021-03-21:0,6222-EPI_ISL_2345015_cl11_B.1.1.7_2021-04-23:0)Branch39:0)Branch40:0.13574,(459-EPI_ISL_1133267_cl11_B.1.1.7_2021-01-12:0.085886,(3522-EPI_ISL_1966750_cl11_B.1.1.7_2021-04-12:0.087097,(1862-EPI_ISL_1495018_cl11_B.1.1.7_2021-03-03:0,8503-EPI_ISL_882670_cl11_B.1.1.7_2021-01-12:0)Branch68:0.0636)Branch104:0.01419)Branch120:0.030565)Branch155:0.026899,(6938-EPI_ISL_2345837_cl11_B.1.1.7_2021-04-30:0.11202,((2320-EPI_ISL_1795072_cl11_B.1.1.7_2021-03-21:0,2322-EPI_ISL_1795074_cl11_B.1.1.7_2021-03-22:0)Branch33:0,(6735-EPI_ISL_2345620_cl11_B.1.1.7_2021-03-21:0,6740-EPI_ISL_2345625_cl11_B.1.1.7_2021-03-22:0)Branch34:0)Branch35:0.14016)Branch157:0.026642)Branch191:0.013521)Branch208:0.015568)Branch228:0.012864)Branch256:0.02736)Branch291:0.035817,(((3176-EPI_ISL_1966367_cl11_B.1.1.7_2021-03-29:0.23511,(4687-EPI_ISL_2170935_cl11_B.1.1.7_2021-03-29:0.17296,((6279-EPI_ISL_2345096_cl11_B.1.1.7_2021-04-26:0.10955,6341-EPI_ISL_2345172_cl11_B.1.1.7_2021-04-26:0.11798)Branch137:0.088717,((3363-EPI_ISL_1966575_cl11_B.1.1.7_2021-04-05:0.14433,(3257-EPI_ISL_1966450_cl11_B.1.1.7_2021-03-29:0.11953,(6315-EPI_ISL_2345140_cl11_B.1.1.7_2021-04-26:0.1231,(3356-EPI_ISL_1966568_cl11_B.1.1.7_2021-04-05:0.10724,((5337-EPI_ISL_2210103_cl11_B.1.1.7_2021-04-08:0,5993-EPI_ISL_2344705_cl11_B.1.1.7_2021-04-08:0)Branch67:0.11305,((2325-EPI_ISL_1795077_cl11_B.1.1.7_2021-03-22:0,7030-EPI_ISL_2345955_cl11_B.1.1.7_2021-03-22:0)Branch61:0.11759,(3353-EPI_ISL_1966564_cl11_B.1.1.7_2021-04-05:0.11115,(3263-EPI_ISL_1966457_cl11_B.1.1.7_2021-03-29:0.10171,(3358-EPI_ISL_1966570_cl11_B.1.1.7_2021-04-05:0.097467,(6976-EPI_ISL_2345876_cl11_B.1.1.7_2021-05-03:0.096299,(3256-EPI_ISL_1966449_cl11_B.1.1.7_2021-03-29:0.089635,(3259-EPI_ISL_1966453_cl11_B.1.1.7_2021-03-29:0.063073,(6313-EPI_ISL_2345137_cl11_B.1.1.7_2021-04-26:0,6314-EPI_ISL_2345138_cl11_B.1.1.7_2021-04-26:0)Branch73:0.055892)Branch110:0.01808)Branch128:0.0087826)Branch141:0.0045432)Branch145:0.0021971)Branch149:0.0049772)Branch153:0.0029878)Branch158:0.00081735)Branch160:0.0023876)Branch163:0.0029985)Branch169:0.016747)Branch189:0.0043024)Branch196:0.042032,((2323-EPI_ISL_1795075_cl11_B.1.1.7_2021-03-22:0,7024-EPI_ISL_2345948_cl11_B.1.1.7_2021-03-22:0)Branch43:0.18939,((6813-EPI_ISL_2345705_cl11_B.1.1.7_2021-05-03:0.076102,6951-EPI_ISL_2345850_cl11_B.1.1.7_2021-05-03:0.074881)Branch115:0.094646,(6075-EPI_ISL_2344821_cl11_B.1.1.7_2021-04-20:0.15216,(3254-EPI_ISL_1966447_cl11_B.1.1.7_2021-03-29:0.15997,(4014-EPI_ISL_2003150_cl11_B.1.1.7_2021-03-17:0.1107,(3354-EPI_ISL_1966566_cl11_B.1.1.7_2021-04-05:0.15352,(6843-EPI_ISL_2345737_cl11_B.1.1.7_2021-05-03:0.12563,(5366-EPI_ISL_2210292_cl11_B.1.1.7_2021-05-03:0.11673,(3379-EPI_ISL_1966591_cl11_B.1.1.7_2021-04-05:0.10807,(6797-EPI_ISL_2345687_cl11_B.1.1.7_2021-05-03:0.11731,(3261-EPI_ISL_1966455_cl11_B.1.1.7_2021-03-29:0.11794,(3260-EPI_ISL_1966454_cl11_B.1.1.7_2021-03-29:0.11224,(8519-EPI_ISL_906078_cl11_B.1.1.7_2021-01-20:0.081484,((7026-EPI_ISL_2345950_cl11_B.1.1.7_2021-03-22:0,(2324-EPI_ISL_1795076_cl11_B.1.1.7_2021-03-22:0,5219-EPI_ISL_2209332_cl11_B.1.1.7_2021-05-03:0)Branch75:0)Branch76:0.06373,((3616-EPI_ISL_1966862_cl11_B.1.1.7_2021-04-08:0,3898-EPI_ISL_1967215_cl11_B.1.1.7_2021-04-19:0)Branch82:0,((3258-EPI_ISL_1966451_cl11_B.1.1.7_2021-03-29:0,3265-EPI_ISL_1966459_cl11_B.1.1.7_2021-03-29:0)Branch80:0,(3376-EPI_ISL_1966588_cl11_B.1.1.7_2021-04-05:0,3526-EPI_ISL_1966754_cl11_B.1.1.7_2021-04-15:0)Branch81:0)Branch83:0)Branch84:0.058906)Branch122:0.020569)Branch150:0.010487)Branch164:0.0052339)Branch173:0.0074051)Branch179:0.0019371)Branch181:0.0023664)Branch187:0.005982)Branch192:0.00049118)Branch194:0.0074436)Branch203:0.0072192)Branch211:0.0097829)Branch217:0.0069379)Branch231:0.0060553)Branch240:0.0053754)Branch258:0.0027183)Branch262:0.0034126)Branch269:0.0058038)Branch274:0.035615,(457-EPI_ISL_1133263_cl11_B.1.1.7_2021-01-09:0.2407,(((1340-EPI_ISL_1445144_cl11_B.1.1.7_2021-03-08:0.14166,((2312-EPI_ISL_1795063_cl11_B.1.1.7_2021-03-21:0,2939-EPI_ISL_1966115_cl11_B.1.1.7_2021-03-08:0)Branch26:0,(3769-EPI_ISL_1967055_cl11_B.1.1.7_2021-04-06:0,6457-EPI_ISL_2345324_cl11_B.1.1.7_2021-03-21:0)Branch27:0)Branch28:0.1595)Branch168:0.058896,((6057-EPI_ISL_2344799_cl11_B.1.1.7_2021-04-19:0.14123,(1269-EPI_ISL_1381067_cl11_B.1.1.7_2021-01-14:0.081624,6780-EPI_ISL_2345670_cl11_B.1.1.7_2021-05-06:0.095616)Branch117:0.03753)Branch165:0.05197,((2314-EPI_ISL_1795066_cl11_B.1.1.7_2021-03-22:0,6671-EPI_ISL_2345551_cl11_B.1.1.7_2021-03-22:0)Branch17:0.2188,(3462-EPI_ISL_1966678_cl11_B.1.1.7_2021-04-05:0.16834,((3650-EPI_ISL_1966906_cl11_B.1.1.7_2021-04-05:0,6053-EPI_ISL_2344794_cl11_B.1.1.7_2021-04-18:0)Branch42:0.10191,(6082-EPI_ISL_2344829_cl11_B.1.1.7_2021-04-19:0.074577,(((2319-EPI_ISL_1795071_cl11_B.1.1.7_2021-03-23:0,6675-EPI_ISL_2345556_cl11_B.1.1.7_2021-03-22:0)Branch51:0,(6682-EPI_ISL_2345564_cl11_B.1.1.7_2021-03-22:0,6685-EPI_ISL_2345567_cl11_B.1.1.7_2021-03-22:0)Branch52:0)Branch55:0,((6693-EPI_ISL_2345575_cl11_B.1.1.7_2021-03-23:0,6695-EPI_ISL_2345577_cl11_B.1.1.7_2021-03-23:0)Branch53:0,((2315-EPI_ISL_1795067_cl11_B.1.1.7_2021-03-22:0,2316-EPI_ISL_1795068_cl11_B.1.1.7_2021-03-22:0)Branch49:0,(2317-EPI_ISL_1795069_cl11_B.1.1.7_2021-03-22:0,2318-EPI_ISL_1795070_cl11_B.1.1.7_2021-03-23:0)Branch50:0)Branch54:0)Branch56:0)Branch57:0.076826)Branch105:0.020438)Branch127:0.031566)Branch171:0.032184)Branch209:0.015735)Branch229:0.0096188)Branch241:0.030843,(2094-EPI_ISL_1628371_cl11_B.1.1.7_2021-03-12:0.21228,(5040-EPI_ISL_2196241_cl11_B.1.1.7_2021-03-03:0.20824,(910-EPI_ISL_1201894_cl11_B.1.1.7_2021-01-05:0.18963,((456-EPI_ISL_1133261_cl11_B.1.1.7_2021-01-08:0.10401,(2954-EPI_ISL_1966130_cl11_B.1.1.7_2021-03-10:0.097801,(8391-EPI_ISL_860317_cl11_B.1.1.7_2021-01-07:0,8392-EPI_ISL_860633_cl11_B.1.1.7_2021-01-07:0)Branch72:0.075503)Branch124:0.016164)Branch143:0.063231,(3054-EPI_ISL_1966237_cl11_B.1.1.7_2021-03-15:0.15931,(((2927-EPI_ISL_1966099_cl11_B.1.1.7_2021-02-27:0,8515-EPI_ISL_906073_cl11_B.1.1.7_2021-01-19:0)Branch64:0,(8589-EPI_ISL_940610_cl11_B.1.1.7_2021-01-22:0,8590-EPI_ISL_940611_cl11_B.1.1.7_2021-01-22:0)Branch65:0)Branch66:0.11189,(3039-EPI_ISL_1966221_cl11_B.1.1.7_2021-03-14:0.083396,(460-EPI_ISL_1133277_cl11_B.1.1.7_2021-01-18:0,1275-EPI_ISL_1402430_cl11_B.1.1.7_2021-01-21:0)Branch77:0.07176)Branch136:0.015055)Branch152:0.024775)Branch188:0.031321)Branch222:0.015306)Branch255:0.014478)Branch277:0.0066889)Branch285:0.0070336)Branch292:0.0069838)Branch297:0.014025)Branch311:0.0078706,(((1409-EPI_ISL_1445222_cl11_B.1.1.7_2021-03-15:0.13477,3034-EPI_ISL_1966216_cl11_B.1.1.7_2021-03-16:0.1564)Branch174:0.095459,(5198-EPI_ISL_2209240_cl11_B.1.1.7_2021-04-12:0.18831,(2762-EPI_ISL_1858502_cl11_B.1.1.7_2021-04-12:0.15163,7339-EPI_ISL_2385756_cl11_B.1.1.7_2021-04-26:0.11942)Branch178:0.027114)Branch210:0.063995)Branch300:0.015792,(((455-EPI_ISL_1133259_cl11_B.1.1.7_2021-01-08:0.1478,3438-EPI_ISL_1966653_cl11_B.1.1.7_2021-04-05:0.19353)Branch268:0.019293,((7013-EPI_ISL_2345936_cl11_B.1.1.7_2021-04-20:0.18213,(1877-EPI_ISL_1498263_cl11_B.1.1.7_2021-02-17:0.10838,3142-EPI_ISL_1966329_cl11_B.1.1.7_2021-03-25:0.13642)Branch195:0.032447)Branch233:0.027724,(3934-EPI_ISL_1967254_cl11_B.1.1.7_2021-04-19:0.17622,(4813-EPI_ISL_2187827_cl11_B.1.1.7_2021-03-01:0.16126,(4182-EPI_ISL_2017455_cl11_B.1.1.7_2021-03-30:0.096804,(4795-EPI_ISL_2187800_cl11_B.1.1.7_2021-02-18:0,(4124-EPI_ISL_2017291_cl11_B.1.1.7_2021-02-19:0,4794-EPI_ISL_2187799_cl11_B.1.1.7_2021-02-18:0)Branch89:0)Branch90:0.079068)Branch162:0.069704)Branch261:0.0039805)Branch270:0.011883)Branch281:0.0061532)Branch288:0.022171,((3123-EPI_ISL_1966309_cl11_B.1.1.7_2021-03-21:0.18709,7101-EPI_ISL_2346066_cl11_B.1.1.7_2021-03-02:0.20587)Branch219:0.055801,((3493-EPI_ISL_1966714_cl11_B.1.1.7_2021-04-04:0.23878,((3392-EPI_ISL_1966604_cl11_B.1.1.7_2021-04-04:0.21248,(3975-EPI_ISL_1967304_cl11_B.1.1.7_2021-04-18:0.10763,(3951-EPI_ISL_1967275_cl11_B.1.1.7_2021-04-18:0,3952-EPI_ISL_1967276_cl11_B.1.1.7_2021-04-18:0)Branch21:0.11952)Branch100:0.12269)Branch242:0.013747,(1940-EPI_ISL_1533708_cl11_B.1.1.7_2021-02-19:0.19235,(3159-EPI_ISL_1966350_cl11_B.1.1.7_2021-03-29:0.17933,((2313-EPI_ISL_1795064_cl11_B.1.1.7_2021-03-21:0,6534-EPI_ISL_2345407_cl11_B.1.1.7_2021-03-21:0)Branch41:0.18468,(3240-EPI_ISL_1966433_cl11_B.1.1.7_2021-03-30:0.14878,(7038-EPI_ISL_2345964_cl11_B.1.1.7_2021-04-05:0.089367,(8588-EPI_ISL_940609_cl11_B.1.1.7_2021-01-19:0.063583,(2964-EPI_ISL_1966141_cl11_B.1.1.7_2021-03-09:0,2985-EPI_ISL_1966163_cl11_B.1.1.7_2021-03-09:0)Branch78:0.056604)Branch119:0.021761)Branch144:0.046124)Branch204:0.016858)Branch220:0.0107)Branch239:0.0093618)Branch263:0.0078665)Branch272:0.0083223)Branch283:0.017648,(3038-EPI_ISL_1966220_cl11_B.1.1.7_2021-03-14:0.20249,((((2812-EPI_ISL_1858726_cl11_B.1.1.7_2021-04-14:0.13922,((4290-EPI_ISL_2101400_cl11_B.1.1.7_2021-04-21:0,4291-EPI_ISL_2101401_cl11_B.1.1.7_2021-04-21:0)Branch47:0.085429,(7249-EPI_ISL_2385582_cl11_B.1.1.7_2021-05-06:0.076292,(4283-EPI_ISL_2101393_cl11_B.1.1.7_2021-04-20:0,4289-EPI_ISL_2101399_cl11_B.1.1.7_2021-04-21:0)Branch48:0.068807)Branch101:0.014859)Branch113:0.038815)Branch159:0.031625,((7209-EPI_ISL_2385502_cl11_B.1.1.7_2021-05-03:0,7210-EPI_ISL_2385503_cl11_B.1.1.7_2021-05-03:0)Branch31:0.16745,(4292-EPI_ISL_2101402_cl11_B.1.1.7_2021-04-21:0,(2154-EPI_ISL_1664184_cl11_B.1.1.7_2021-03-27:0,2155-EPI_ISL_1664185_cl11_B.1.1.7_2021-03-28:0)Branch58:0)Branch59:0.13955)Branch182:0.013469)Branch200:0.026571,(2769-EPI_ISL_1858544_cl11_B.1.1.7_2021-04-11:0.16739,(4776-EPI_ISL_2187774_cl11_B.1.1.7_2021-02-08:0.17411,(458-EPI_ISL_1133266_cl11_B.1.1.7_2021-01-11:0.14758,((4287-EPI_ISL_2101397_cl11_B.1.1.7_2021-04-22:0,4288-EPI_ISL_2101398_cl11_B.1.1.7_2021-04-22:0)Branch32:0.13365,(4284-EPI_ISL_2101394_cl11_B.1.1.7_2021-04-19:0,7307-EPI_ISL_2385696_cl11_B.1.1.7_2021-04-25:0)Branch60:0.10976)Branch148:0.050146)Branch212:0.0048934)Branch213:0.0045495)Branch218:0.0072921)Branch232:0.031847,(3948-EPI_ISL_1967272_cl11_B.1.1.7_2021-04-19:0.20979,(8501-EPI_ISL_882667_cl11_B.1.1.7_2021-01-08:0.1901,((8591-EPI_ISL_940612_cl11_B.1.1.7_2021-01-15:0,(8497-EPI_ISL_882663_cl11_B.1.1.7_2020-12-31:0,8498-EPI_ISL_882664_cl11_B.1.1.7_2020-12-31:0)Branch70:0)Branch71:0.18272,(4760-EPI_ISL_2187752_cl11_B.1.1.7_2021-01-29:0.21102,(7257-EPI_ISL_2385591_cl11_B.1.1.7_2021-05-06:0.16639,(4186-EPI_ISL_2017466_cl11_B.1.1.7_2021-02-17:0.098316,(4863-EPI_ISL_2187889_cl11_B.1.1.7_2021-03-16:0.071186,8046-EPI_ISL_763074_cl11_B.1.1.7_2020-12-21:0.095483)Branch108:0.016951)Branch125:0.088891)Branch238:0.010889)Branch264:0.0048218)Branch271:0.0040533)Branch276:0.0067405)Branch284:0.0016323)Branch286:0.0073634)Branch295:0.0082382)Branch301:0.0013316)Branch302:0.0084538)Branch308:0.0047735)Branch316:0.0043243)Branch325:0.0062673)Branch342:0.0063642)Branch350:0.0076453)Branch363:0.011639)Branch391:0.003252)Branch397:0.015114)Branch424:0.014392)Branch458:0.019208)Branch526:0.0058088)Branch546:0.024196)Branch647:0.026302)Branch886:0.013811)Branch1025:0.06068)Branch2086:0.11543,((((1311-EPI_ISL_1445113_cl8_P.2_2021-03-08:0,2984-EPI_ISL_1966162_cl8_P.2_2021-03-09:0)Branch323:0.14384,(1306-EPI_ISL_1445108_cl8_P.2_2021-03-08:0.074884,2966-EPI_ISL_1966144_cl8_P.2_2021-03-09:0.086393)Branch401:0.10565)Branch885:0.079402,(4770-EPI_ISL_2187765_cl8_P.2_2021-02-05:0.19013,5638-EPI_ISL_2249458_cl8_P.2_2020-11-16:0.1322)Branch1391:0.049558)Branch2042:0.067354,(911-EPI_ISL_1213160_cl2_B.1_2021-01-11:0.45176,(3432-EPI_ISL_1966646_cl11_P.1_2021-04-04:0.46571,(((1964-EPI_ISL_1533991_cl8_P.2_2021-01-26:0.10549,6063-EPI_ISL_2344806_cl8_P.2_2021-04-20:0.16018)Branch367:0.087022,((2326-EPI_ISL_1795078_cl8_P.2_2021-03-22:0,6679-EPI_ISL_2345561_cl8_P.2_2021-03-22:0)Branch201:0.18414,(1218-EPI_ISL_1358291_cl8_P.2_2021-02-11:0.12761,5997-EPI_ISL_2344712_cl8_P.2_2021-04-12:0.13536)Branch465:0.0288)Branch559:0.012788)Branch617:0.082872,(((4483-EPI_ISL_2157343_cl1_B.1.1.28_2021-03-06:0.25178,(514-EPI_ISL_1163736_cl1_B.1.1.28_2020-10-00:0.16037,(1540-EPI_ISL_1465225_cl1_B.1.1.28_2021-02-04:0.17428,(8148-EPI_ISL_779160_cl1_B.1.1.28_2020-11-25:0.094725,(8152-EPI_ISL_779165_cl1_B.1.1.28_2020-11-27:0,8153-EPI_ISL_779166_cl1_B.1.1.28_2020-11-27:0)Branch135:0.082316)Branch257:0.050101)Branch315:0.032649)Branch381:0.020249)Branch420:0.047152,(NA-NA_clNA_NA_NA:0.28913,(8155-EPI_ISL_779168_cl1_B.1.1.28_2020-11-27:0.26556,(8144-EPI_ISL_779156_cl1_B.1.1.28_2020-11-23:0.22605,(8150-EPI_ISL_779163_cl1_B.1.1.28_2020-11-26:0.14984,(8149-EPI_ISL_779161_cl1_B.1.1.28_2020-11-25:0,8154-EPI_ISL_779167_cl1_B.1.1.28_2020-11-27:0)Branch107:0.12112)Branch280:0.026884)Branch306:0.030593)Branch359:0.050272)Branch471:0.027238)Branch564:0.074001,(585-EPI_ISL_1181360_cl4_B.1.1.33_2020-09-02:0.25336,(353-EPI_ISL_1117381_cl6_B.1.1_2020-07-03:0.12899,(351-EPI_ISL_1117379_cl6_B.1.1_2020-07-03:0,352-EPI_ISL_1117380_cl6_B.1.1_2020-07-03:0)Branch176:0.13917)Branch387:0.10439)Branch799:0.038006)Branch1350:0.019777)Branch1608:0.037384)Branch2134:0.032002)Branch3115:0.017036)Branch3400:0.066788)Branch3719:0.042918,((406-EPI_ISL_1121305_cl8_P.2_2021-01-29:1.0405,(8366-EPI_ISL_848604_cl2_B.1_2020-00-00:1.2004,(((8269-EPI_ISL_801399_cl6_B.1.1.28_2020-06-09:0.54643,(1277-EPI_ISL_1420635_cl2_B.1_2020-04-17:0.99965,(4689-EPI_ISL_2170943_cl7_P.4_2021-04-05:0.55066,(7501-EPI_ISL_492042_cl4_B.1.1.33_2020-04-16:0.25275,8318-EPI_ISL_848555_cl1_B.1.1_2020-10-15:0.28625)Branch3:0.2278)Branch5:0.058224)Branch6:0.33495)Branch8:0.50329,(1897-EPI_ISL_1511643_cl3_P.1_2021-01-29:1.5714,(4463-EPI_ISL_2101746_cl6_B.1.1.28_2021-04-23:0.5939,(44-EPI_ISL_1067733_cl7_P.1_2021-01-23:0.17907,(43-EPI_ISL_1067731_cl3_P.1_2021-01-26:0.10889,(45-EPI_ISL_1067736_cl7_P.1_2021-01-23:0.085796,46-EPI_ISL_1067738_cl7_P.1_2021-01-26:0.090363)Branch1:0.026118)Branch2:0.035076)Branch4:0.59061)Branch7:0.15608)Branch9:0.35317)Branch85:0.23076,(1-EPI_ISL_1000668_cl1_B.1.1.28_2021-01-23:0.47144,4700-EPI_ISL_2171008_cl7_P.4_2021-04-18:0.48114)Branch139:0.16077)Branch395:0.14606)Branch1958:0.022543)Branch3102:0.076489,(2-EPI_ISL_1023839_cl2_B.1_2020-08-10:0.72911,913-EPI_ISL_1213163_cl8_P.2_2021-01-29:0.58292)Branch3693:0.019184)Branch3723:0.041786)Branch3762:0.0085806)Branch3769:0.0071086,((((((407-EPI_ISL_1121306_cl1_B.1.1.28_2021-02-05:0.43679,1603-EPI_ISL_1468437_cl1_B.1.1.28_2021-01-10:0.32268)Branch3716:0.0078529,(544-EPI_ISL_1171621_cl1_B.1.1.28_2020-10-08:0.4359,(((4756-EPI_ISL_2187746_cl1_B.1.1.28_2021-01-26:0.35231,(4781-EPI_ISL_2187783_cl1_B.1.1.28_2021-02-11:0.1549,(1835-EPI_ISL_1494970_cl1_B.1.1.28_2020-12-11:0.17326,(4096-EPI_ISL_2017253_cl1_B.1.1.28_2020-12-03:0.12783,4105-EPI_ISL_2017264_cl1_B.1.1.28_2020-12-08:0.17022)Branch1345:0.005928)Branch1388:0.0038762)Branch1468:0.046723)Branch|2020:0.12373,((7852-EPI_ISL_717827_cl1_B.1.1.28_2020-11-03:0,7853-EPI_ISL_717828_cl1_B.1.1.28_2020-11-04:0)Branch450:0.26397,(892-EPI_ISL_1196287_cl1_B.1.1.28_2020-09-28:0.12629,4111-EPI_ISL_2017271_cl1_B.1.1.28_2020-12-22:0.20455)Branch1966:0.1055)Branch3556:0.028824)Branch3682:0.013759,((8459-EPI_ISL_861894_cl1_B.1.1.28_2020-11-20:0.3241,(7995-EPI_ISL_729845_cl1_B.1.1.28_2020-07-28:0.31393,(5395-EPI_ISL_2227560_cl1_B.1.1.28_2021-02-02:0.25522,7847-EPI_ISL_717822_cl1_B.1.1.28_2020-10-26:0.16009)Branch1238:0.16844)Branch3646:0.012874)Branch3685:0.0095832,((5569-EPI_ISL_2249355_cl1_B.1.1.28_2021-01-03:0.10376,5583-EPI_ISL_2249382_cl1_B.1.1.28_2021-01-05:0.097359)Branch822:0.22402,((303-EPI_ISL_1079006_cl1_B.1.1.28_2021-02-08:0.31181,((3661-EPI_ISL_1966922_cl1_B.1.1.28_2021-04-08:0.31736,(1824-EPI_ISL_1493592_cl1_B.1.1.28_2021-02-02:0.21737,(3291-EPI_ISL_1966488_cl1_B.1.1.28_2021-03-29:0.21033,((494-EPI_ISL_1161413_cl1_B.1.1.28_2021-02-00:0.14316,(2648-EPI_ISL_1795422_cl1_B.1.1.28_2021-03-23:0,6698-EPI_ISL_2345580_cl1_B.1.1.28_2021-03-23:0)Branch434:0.12363)Branch1380:0.027692,((1209-EPI_ISL_1324140_cl1_B.1.1.28_2020-12-02:0.17028,1248-EPI_ISL_1381046_cl1_B.1.1.28_2021-02-11:0.14753)Branch1375:0.01222,(2069-EPI_ISL_1628346_cl1_B.1.1.28_2021-01-01:0.098496,(1066-EPI_ISL_1213453_cl1_B.1.1.28_2020-12-04:0.10697,(330-EPI_ISL_1086377_cl1_B.1.1.28_2020-12-15:0.065843,(1067-EPI_ISL_1213454_cl1_B.1.1.28_2020-12-03:0,5465-EPI_ISL_2241572_cl1_B.1.1.28_2020-11-30:0)Branch436:0.084901)Branch842:0.020316)Branch1030:0.018708)Branch1386:0.010522)Branch1528:0.017126)Branch1727:0.017969)Branch1932:0.012901)Branch2142:0.048546)Branch3173:0.011945,(900-EPI_ISL_1196298_cl1_B.1.1.28_2021-02-02:0.29663,(5459-EPI_ISL_2241566_cl1_B.1.1.28_2020-12-28:0.27441,(((1383-EPI_ISL_1445195_cl1_B.1.1.28_2021-03-15:0.12818,3037-EPI_ISL_1966219_cl1_B.1.1.28_2021-03-16:0.1427)Branch870:0.13646,(823-EPI_ISL_1182554_cl1_B.1.1.28_2021-02-01:0.25884,((5771-EPI_ISL_2298750_cl1_B.1.1.28_2021-01-04:0.24421,(1154-EPI_ISL_1293072_cl1_B.1.1.28_2021-01-30:0.2458,(5581-EPI_ISL_2249379_cl1_B.1.1.28_2021-01-10:0.1584,(8042-EPI_ISL_755654_cl1_B.1.1.28_2020-12-11:0.11549,(8429-EPI_ISL_861682_cl1_B.1.1.28_2020-12-20:0.1096,(421-EPI_ISL_1121323_cl1_B.1.1.28_2021-02-02:0.12201,1135-EPI_ISL_1293052_cl1_B.1.1.28_2021-01-16:0.10463)Branch1366:0.0011925)Branch1370:0.0057692)Branch1462:0.018434)Branch1641:0.022371)Branch1885:0.021525)Branch2249:0.019939,((8078-EPI_ISL_770582_cl1_B.1.1.28_2020-11-24:0.14769,(1332-EPI_ISL_1445134_cl1_B.1.1.28_2021-03-07:0,3000-EPI_ISL_1966178_cl1_B.1.1.28_2021-03-09:0)Branch410:0.19114)Branch2013:0.026623,((4086-EPI_ISL_2017243_cl1_B.1.1.28_2020-12-16:0.19039,(1510-EPI_ISL_1464675_cl1_B.1.1.28_2021-03-03:0.20318,(((5239-EPI_ISL_2209413_cl1_B.1.1.28_2021-03-29:0,5241-EPI_ISL_2209422_cl1_B.1.1.28_2021-03-28:0)Branch473:0,(5919-EPI_ISL_2344592_cl1_B.1.1.28_2021-03-29:0,5977-EPI_ISL_2344686_cl1_B.1.1.28_2021-03-28:0)Branch474:0)Branch475:0.1637,(941-EPI_ISL_1213226_cl1_B.1.1.28_2021-02-10:0.14167,(903-EPI_ISL_1201886_cl1_B.1.1.28_2021-01-23:0.13206,((5416-EPI_ISL_2241508_cl1_B.1.1.28_2021-02-06:0.11143,(5599-EPI_ISL_2249407_cl1_B.1.1.28_2020-11-26:0.092472,(8422-EPI_ISL_861673_cl1_B.1.1.28_2020-11-04:0,8468-EPI_ISL_861903_cl1_B.1.1.28_2020-11-23:0)Branch598:0.072949)Branch1343:0.011699)Branch1475:0.0095531,(7075-EPI_ISL_2346035_cl1_B.1.1.28_2021-04-08:0.10579,(1435-EPI_ISL_1445249_cl1_B.1.1.28_2021-02-26:0,2896-EPI_ISL_1966067_cl1_B.1.1.28_2021-02-26:0)Branch550:0.099245)Branch1512:0.0063504)Branch1589:0.017843)Branch1761:0.0090651)Branch1859:0.0079175)Branch1957:0.010075)Branch2102:0.0052889)Branch2215:0.0081999,(1266-EPI_ISL_1381064_cl1_B.1.1.28_2021-02-10:0.17883,4651-EPI_ISL_2157550_cl1_B.1.1.28_2021-01-12:0.22297)Branch2326:0.0030172)Branch2388:0.0066267)Branch2533:0.0073892)Branch2678:0.0095325)Branch2859:0.0045795)Branch2936:0.017607,(((5460-EPI_ISL_2241567_cl1_B.1.1.28_2021-01-19:0.21365,(1455-EPI_ISL_1445270_cl1_B.1.1.28_2021-02-28:0,2920-EPI_ISL_1966091_cl1_B.1.1.28_2021-02-28:0)Branch402:0.22256)Branch2514:0.027956,(5881-EPI_ISL_2308469_cl1_B.1.1.28_2020-12-16:0.24677,((4739-EPI_ISL_2187726_cl1_B.1.1.28_2021-01-19:0.098163,4757-EPI_ISL_2187747_cl1_B.1.1.28_2021-01-27:0.12232)Branch805:0.14744,(538-EPI_ISL_1164994_cl1_B.1.1.28_2020-12-30:0.2431,((325-EPI_ISL_1086056_cl1_B.1.1.28_2021-02-07:0.20542,(1162-EPI_ISL_1293081_cl1_B.1.1.28_2021-01-31:0.22472,(1147-EPI_ISL_1293064_cl1_B.1.1.28_2021-02-05:0.17194,(1139-EPI_ISL_1293056_cl1_B.1.1.28_2021-02-02:0.11522,1251-EPI_ISL_1381049_cl1_B.1.1.28_2021-02-11:0.11847)Branch1622:0.021605)Branch1855:0.021565)Branch2168:0.0074109)Branch2336:0.015326,(2056-EPI_ISL_1625996_cl1_B.1.1.28_2021-02-25:0.17897,((979-EPI_ISL_1213294_cl1_B.1.1.28_2021-01-31:0.15016,(965-EPI_ISL_1213269_cl1_B.1.1.28_2021-02-03:0.086793,1038-EPI_ISL_1213401_cl1_B.1.1.28_2021-01-21:0.12235)Branch1482:0.026583)Branch1760:0.036535,(8572-EPI_ISL_918550_cl1_B.1.1.28_2021-01-11:0.16632,((5597-EPI_ISL_2249405_cl1_B.1.1.28_2020-11-20:0,5601-EPI_ISL_2249409_cl1_B.1.1.28_2020-11-27:0)Branch562:0.14944,((8308-EPI_ISL_833164_cl1_B.1.1.28_2020-11-13:0.11722,8641-EPI_ISL_977477_cl1_B.1.1.28_2020-09-29:0.11634)Branch1651:0.03702,((1207-EPI_ISL_1324137_cl1_B.1.1.28_2020-11-23:0.095522,(548-EPI_ISL_1171635_cl1_B.1.1.28_2021-01-05:0,5527-EPI_ISL_2245187_cl1_B.1.1.28_2021-01-05:0)Branch469:0.12878)Branch1549:0.039959,(5037-EPI_ISL_2196238_cl1_B.1.1.28_2021-02-25:0.15948,(1620-EPI_ISL_1468454_cl1_B.1.1.28_2021-02-01:0.11477,(2000-EPI_ISL_1583659_cl1_B.1.1.28_2020-12-29:0.1131,((8499-EPI_ISL_882665_cl1_B.1.1.28_2021-01-05:0,8505-EPI_ISL_882672_cl1_B.1.1.28_2021-01-13:0)Branch600:0.098228,(8141-EPI_ISL_776768_cl1_B.1.1.28_2020-12-01:0.068005,((5980-EPI_ISL_2344691_cl1_B.1.1.28_2021-03-31:0,8428-EPI_ISL_861680_cl1_B.1.1.28_2020-12-26:0)Branch696:0,(8474-EPI_ISL_861909_cl1_B.1.1.28_2020-11-20:0,(938-EPI_ISL_1213220_cl1_B.1.1.28_2021-02-15:0,1140-EPI_ISL_1293057_cl1_B.1.1.28_2021-02-01:0)Branch695:0)Branch697:0)Branch698:0.052568)Branch1327:0.027702)Branch1614:0.0094128)Branch1698:0.0087991)Branch1800:0.012596)Branch1948:0.0048064)Branch2024:0.006095)Branch2108:0.0024326)Branch2144:0.0031329)Branch2221:0.0034434)Branch2298:0.0073725)Branch2446:0.010959)Branch2665:0.0077346)Branch2807:0.0090159)Branch2960:0.0015167)Branch2987:0.0024187)Branch3020:0.0070485,(((2955-EPI_ISL_1966131_cl1_B.1.1.28_2021-03-03:0.1247,(2626-EPI_ISL_1795398_cl1_B.1.1.28_2021-03-20:0.069806,6581-EPI_ISL_2345454_cl1_B.1.1.28_2021-03-20:0.084937)Branch392:0.13951)Branch1244:0.085292,(1232-EPI_ISL_1358307_cl1_B.1.1.28_2021-02-09:0.25925,((2647-EPI_ISL_1795421_cl1_B.1.1.28_2021-03-22:0,6692-EPI_ISL_2345574_cl1_B.1.1.28_2021-03-22:0)Branch449:0.1754,(559-EPI_ISL_1171647_cl1_B.1.1.28_2021-01-21:0.18825,((3076-EPI_ISL_1966261_cl1_B.1.1.28_2021-03-17:0.10742,(1901-EPI_ISL_1520110_cl1_B.1.1.28_2021-02-19:0.091688,3352-EPI_ISL_1966563_cl1_B.1.1.28_2021-04-05:0.068241)Branch680:0.014115)Branch798:0.077367,(2644-EPI_ISL_1795418_cl1_B.1.1.28_2021-03-22:0.098422,(297-EPI_ISL_1078996_cl1_B.1.1.28_2021-02-09:0.12047,((2646-EPI_ISL_1795420_cl1_B.1.1.28_2021-03-22:0,6691-EPI_ISL_2345573_cl1_B.1.1.28_2021-03-22:0)Branch472:0.10898,(1246-EPI_ISL_1381044_cl1_B.1.1.28_2021-02-10:0.093896,(8457-EPI_ISL_861892_cl1_B.1.1.28_2020-11-11:0,(323-EPI_ISL_1086051_cl1_B.1.1.28_2021-02-10:0,6672-EPI_ISL_2345552_cl1_B.1.1.28_2021-03-22:0)Branch539:0)Branch540:0.075006)Branch1034:0.013798)Branch1342:0.016766)Branch1527:0.0086062)Branch1615:0.011588)Branch1742:0.013985)Branch1882:0.011152)Branch2033:0.012109)Branch2258:0.0090199)Branch2449:0.036458,(1512-EPI_ISL_1464677_cl1_B.1.1.28_2021-03-01:0.2372,(1289-EPI_ISL_1445090_cl1_B.1.1.28_2021-03-02:0.091523,2932-EPI_ISL_1966104_cl1_B.1.1.28_2021-03-02:0.070468)Branch858:0.13777)Branch2921:0.010485)Branch3088:0.0026457)Branch3127:0.0052514)Branch3199:0.0036828)Branch3251:0.0012485)Branch3268:0.006121)Branch3344:0.054834)Branch3684:0.006314,((1680-EPI_ISL_1469604_cl1_B.1.1.28_2020-10-01:0.27498,7958-EPI_ISL_729799_cl1_B.1.1.28_2020-08-15:0.43812)Branch3552:0.035899,(((292-EPI_ISL_1078984_cl1_B.1.1.28_2021-01-14:0.074669,294-EPI_ISL_1078991_cl1_B.1.1.28_2021-01-22:0.092348)Branch563:0.15101,(429-EPI_ISL_1123374_cl1_B.1.1.28_2021-01-24:0.16434,1927-EPI_ISL_1533692_cl1_B.1.1.28_2021-01-20:0.17325)Branch1888:0.026155)Branch2370:0.11111,((1036-EPI_ISL_1213397_cl1_B.1.1.28_2021-01-22:0.36537,(291-EPI_ISL_1078981_cl1_B.1.1.28_2021-01-11:0.27499,(4058-EPI_ISL_2008939_cl1_B.1.1.28_2021-01-18:0.25222,(5545-EPI_ISL_2248770_cl1_B.1.1.28_2020-11-29:0.21402,(7832-EPI_ISL_717807_cl1_B.1.1.28_2020-11-05:0.15605,(513-EPI_ISL_1163716_cl1_B.1.1.28_2020-12-00:0.13644,(8122-EPI_ISL_770626_cl1_B.1.1.28_2020-11-27:0.10588,((8495-EPI_ISL_882661_cl1_B.1.1.28_2020-12-24:0,8496-EPI_ISL_882662_cl1_B.1.1.28_2020-12-24:0)Branch416:0.09785,(5596-EPI_ISL_2249404_cl1_B.1.1.28_2020-11-24:0.069409,7848-EPI_ISL_717823_cl1_B.1.1.28_2020-10-29:0.058017)Branch666:0.022416)Branch841:0.013705)Branch992:0.029499)Branch1476:0.012529)Branch1610:0.045123)Branch2227:0.0053143)Branch2356:0.036468)Branch3066:0.057489)Branch3624:0.016748,(((4661-EPI_ISL_2157587_cl1_B.1.1.28_2021-02-27:0.2237,(5435-EPI_ISL_2241535_cl1_B.1.1.28_2021-01-15:0.15036,(5450-EPI_ISL_2241557_cl1_B.1.1.28_2021-01-12:0.13,5491-EPI_ISL_2241609_cl1_B.1.1.28_2021-01-06:0.10326)Branch1620:0.0079657)Branch1696:0.050572)Branch2498:0.072139,((5741-EPI_ISL_2292996_cl5_B.1.1.28_2021-01-25:0.259,(((8438-EPI_ISL_861873_cl5_B.1.1.28_2020-12-11:0.10139,8451-EPI_ISL_861886_cl5_B.1.1.28_2020-11-24:0.073385)Branch388:0.16859,(482-EPI_ISL_1161401_cl5_B.1.1.28_2021-01-00:0.093454,491-EPI_ISL_1161410_cl5_B.1.1.28_2021-01-00:0.075746)Branch467:0.13302)Branch1631:0.028406,(1233-EPI_ISL_1358309_cl5_B.1.1.28_2021-02-03:0.25126,(848-EPI_ISL_1182595_cl5_B.1.1.28_2020-12-09:0.20712,((7100-EPI_ISL_2346065_cl5_B.1.1.28_2021-03-02:0,7103-EPI_ISL_2346068_cl5_B.1.1.28_2021-03-03:0)Branch313:0.22304,(5615-EPI_ISL_2249428_cl5_B.1.1.28_2021-02-26:0.20664,(((1635-EPI_ISL_1468470_cl5_B.1.1.28_2021-02-06:0.18498,8687-EPI_ISL_983868_cl5_B.1.1.28_2021-02-02:0.14934)Branch1460:0.014674,(418-EPI_ISL_1121317_cl5_B.1.1.28_2021-02-09:0.20331,(4109-EPI_ISL_2017268_cl5_B.1.1.28_2020-12-29:0.18927,((1615-EPI_ISL_1468449_cl5_B.1.1.28_2021-02-08:0.14547,(1608-EPI_ISL_1468442_cl5_B.1.1.28_2021-02-18:0.10433,1625-EPI_ISL_1468459_cl5_B.1.1.28_2021-02-03:0.10716)Branch629:0.024003)Branch785:0.036809,(2237-EPI_ISL_1731606_cl5_B.1.1.28_2021-04-03:0.14437,(1151-EPI_ISL_1293069_cl5_B.1.1.28_2021-02-01:0.14599,(853-EPI_ISL_1182603_cl5_B.1.1.28_2020-12-05:0.15124,(8037-EPI_ISL_755648_cl5_B.1.1.28_2020-12-08:0.1478,(5586-EPI_ISL_2249387_cl5_B.1.1.28_2020-12-08:0.12044,(1634-EPI_ISL_1468469_cl5_B.1.1.28_2021-01-30:0.113,(4716-EPI_ISL_2187703_cl5_B.1.1.28_2021-01-11:0.10649,(1931-EPI_ISL_1533697_cl5_B.1.1.28_2021-01-30:0.086183,((3151-EPI_ISL_1966342_cl5_B.1.1.28_2021-03-12:0,4665-EPI_ISL_2157592_cl5_B.1.1.28_2021-03-04:0)Branch412:0,(8466-EPI_ISL_861901_cl5_B.1.1.28_2020-07-31:0,(2678-EPI_ISL_1821231_cl5_B.1.1.28_2021-02-04:0,2685-EPI_ISL_1821238_cl5_B.1.1.28_2021-03-17:0)Branch411:0)Branch413:0)Branch414:0.072)Branch646:0.015772)Branch740:0.0068306)Branch806:0.0087237)Branch898:0.0062036)Branch969:0.0033581)Branch986:0.0034874)Branch1005:0.0054953)Branch1035:0.0070525)Branch1241:0.010178)Branch1379:0.0075336)Branch1507:0.010642)Branch1612:0.010294,(8623-EPI_ISL_943609_cl5_B.1.1.28_2020-11-20:0.20982,((8097-EPI_ISL_770601_cl5_B.1.1.28_2020-11-25:0.16904,((887-EPI_ISL_1195292_cl5_B.1.1.28_2020-10-29:0,(883-EPI_ISL_1195286_cl5_B.1.1.28_2020-11-26:0,885-EPI_ISL_1195290_cl5_B.1.1.28_2020-11-06:0)Branch332:0)Branch333:0.15046,((8069-EPI_ISL_770573_cl5_B.1.1.28_2020-11-23:0,(879-EPI_ISL_1195282_cl5_B.1.1.28_2020-11-29:0,880-EPI_ISL_1195283_cl5_B.1.1.28_2020-11-29:0)Branch365:0)Branch366:0.10893,(882-EPI_ISL_1195285_cl5_B.1.1.28_2020-11-26:0.073086,8093-EPI_ISL_770597_cl5_B.1.1.28_2020-11-25:0.087169)Branch620:0.02036)Branch737:0.024707)Branch980:0.021924)Branch1347:0.022637,(493-EPI_ISL_1161412_cl5_B.1.1.28_2021-01-00:0.15731,(5420-EPI_ISL_2241514_cl5_B.1.1.28_2021-01-02:0.14392,(((4657-EPI_ISL_2157578_cl5_B.1.1.28_2021-01-12:0.15586,(4701-EPI_ISL_2187684_cl5_B.1.1.28_2021-01-04:0,4738-EPI_ISL_2187725_cl5_B.1.1.28_2021-01-19:0)Branch379:0.14547)Branch1243:0.0029701,(1054-EPI_ISL_1213433_cl5_B.1.1.28_2021-01-12:0.14558,(8051-EPI_ISL_770555_cl5_B.1.1.28_2020-11-23:0.13962,(5573-EPI_ISL_2249362_cl5_B.1.1.28_2021-02-18:0.10549,(((1060-EPI_ISL_1213443_cl5_B.1.1.28_2020-12-10:0,8237-EPI_ISL_792633_cl5_B.1.1.28_2020-11-09:0)Branch418:0.11435,(888-EPI_ISL_1195293_cl5_B.1.1.28_2020-10-07:0.12279,(5412-EPI_ISL_2241497_cl5_B.1.1.28_2020-11-24:0.11777,((8106-EPI_ISL_770610_cl5_B.1.1.28_2020-11-26:0.1195,(4654-EPI_ISL_2157572_cl5_B.1.1.28_2020-11-20:0.11729,(8034-EPI_ISL_755641_cl5_B.1.1.28_2020-12-01:0.10787,(8096-EPI_ISL_770600_cl5_B.1.1.28_2020-11-26:0.095575,((4090-EPI_ISL_2017247_cl5_B.1.1.28_2020-12-08:0,4097-EPI_ISL_2017254_cl5_B.1.1.28_2020-12-08:0)Branch428:0.071615,(12-EPI_ISL_1039706_cl5_B.1.1.28_2020-10-08:0.032131,(((877-EPI_ISL_1195280_cl5_B.1.1.28_2020-10-29:0,878-EPI_ISL_1195281_cl5_B.1.1.28_2020-11-30:0)Branch438:0,(884-EPI_ISL_1195288_cl5_B.1.1.28_2020-11-14:0,886-EPI_ISL_1195291_cl5_B.1.1.28_2020-11-04:0)Branch439:0)Branch442:0,((1052-EPI_ISL_1213429_cl5_B.1.1.28_2021-01-13:0,5528-EPI_ISL_2245188_cl5_B.1.1.28_2021-01-03:0)Branch440:0,(8107-EPI_ISL_770611_cl5_B.1.1.28_2020-11-26:0,8692-EPI_ISL_984253_cl5_B.1.1.28_2021-01-04:0)Branch441:0)Branch443:0)Branch444:0.028826)Branch532:0.036554)Branch685:0.011788)Branch793:0.0081586)Branch847:0.0044116)Branch907:0.0020823)Branch928:0.0053497,(876-EPI_ISL_1195279_cl5_B.1.1.28_2020-10-29:0.11087,(8111-EPI_ISL_770615_cl5_B.1.1.28_2020-11-27:0,(874-EPI_ISL_1195277_cl5_B.1.1.28_2020-11-16:0,8095-EPI_ISL_770599_cl5_B.1.1.28_2020-11-25:0)Branch393:0)Branch394:0.11892)Branch973:0.0023719)Branch983:0.0022093)Branch994:0.0012592)Branch1000:0.0018778)Branch1017:0.0019652,(881-EPI_ISL_1195284_cl5_B.1.1.28_2020-11-27:0.12058,(850-EPI_ISL_1182599_cl5_B.1.1.28_2020-12-06:0.11711,873-EPI_ISL_1195275_cl5_B.1.1.28_2020-11-29:0.11366)Branch1004:0.0017789)Branch1020:0.0015492)Branch1029:0.001386)Branch1033:0.0052966)Branch1059:0.0035472)Branch1312:0.0019103)Branch1326:0.004193,(948-EPI_ISL_1213237_cl5_B.1.1.28_2021-02-08:0.15186,(8104-EPI_ISL_770608_cl5_B.1.1.28_2020-11-26:0.065962,8105-EPI_ISL_770609_cl5_B.1.1.28_2020-11-26:0.080041)Branch615:0.069109)Branch1355:0.0012397)Branch1365:0.0013082)Branch1371:0.0026062)Branch1390:0.016763)Branch1606:0.0043803)Branch1648:0.0068853)Branch1735:0.0048032)Branch1778:0.0037553)Branch1824:0.0030465)Branch1860:0.0035918)Branch1907:0.0051223)Branch1979:0.0058886)Branch2062:0.065968,((1243-EPI_ISL_1358322_cl1_B.1.1.28_2021-02-23:0.17086,8039-EPI_ISL_755650_cl1_B.1.1.28_2020-12-08:0.14548)Branch1469:0.091881,(511-EPI_ISL_1163711_cl1_B.1.1.28_2020-09-00:0.1251,875-EPI_ISL_1195278_cl1_B.1.1.28_2020-11-10:0.093215)Branch1508:0.096447)Branch2922:0.031105)Branch3357:0.019137)Branch3519:0.03178,((986-EPI_ISL_1213309_cl1_B.1.1.28_2021-01-29:0.23679,7816-EPI_ISL_693235_cl1_B.1.1.28_2020-06-30:0.25964)Branch3649:0.0038828,(((405-EPI_ISL_1117449_cl6_B.1.1_2020-07-03:0.24891,8023-EPI_ISL_735417_cl1_B.1.1.28_2020-06-26:0.20901)Branch3463:0.028536,((7804-EPI_ISL_693220_cl1_B.1.1.28_2020-07-01:0.2449,(7815-EPI_ISL_693234_cl1_B.1.1.28_2020-06-30:0.20307,(8417-EPI_ISL_861657_cl1_B.1.1.28_2020-05-17:0.17126,(7762-EPI_ISL_603038_cl1_B.1.1.28_2020-07-20:0.16797,(7669-EPI_ISL_534319_cl1_B.1.1.28_2020-05-06:0.069336,7749-EPI_ISL_603024_cl1_B.1.1.28_2020-06-20:0.092372)Branch1856:0.030185)Branch2337:0.041429)Branch3058:0.036584)Branch3480:0.015099)Branch3588:0.0090652,(((558-EPI_ISL_1171646_cl1_B.1.1.28_2021-01-21:0.067853,2676-EPI_ISL_1821229_cl1_B.1.1.28_2021-01-27:0.081683)Branch851:0.20017,(893-EPI_ISL_1196288_cl1_B.1.1.28_2020-09-28:0.24209,((1708-EPI_ISL_1469641_cl1_B.1.1.28_2020-11-29:0,(1683-EPI_ISL_1469608_cl1_B.1.1.28_2020-11-29:0,1703-EPI_ISL_1469636_cl1_B.1.1.28_2020-11-29:0)Branch495:0)Branch496:0.2586,(1823-EPI_ISL_1493590_cl1_B.1.1.28_2021-02-06:0.24773,(1631-EPI_ISL_1468466_cl1_B.1.1.28_2021-01-28:0.25582,(852-EPI_ISL_1182601_cl1_B.1.1.28_2020-12-06:0.10413,(13-EPI_ISL_1040823_cl1_B.1.1.28_2021-01-29:0.069123,4057-EPI_ISL_2008937_cl1_B.1.1.28_2020-12-31:0.083108)Branch1799:0.011044)Branch1924:0.064753)Branch3008:0.021326)Branch3293:0.024631)Branch3518:0.0060296)Branch3557:0.0030364)Branch3578:0.0093741,((8534-EPI_ISL_918512_cl1_B.1.1.28_2020-12-21:0.25599,(1228-EPI_ISL_1358302_cl1_B.1.1.28_2021-02-26:0.2745,(8026-EPI_ISL_735423_cl1_B.1.1.332_2020-07-01:0.22584,((1152-EPI_ISL_1293070_cl1_B.1.1.332_2021-02-02:0.14359,(326-EPI_ISL_1086373_cl1_B.1.1.332_2021-01-04:0.13073,8446-EPI_ISL_861881_cl1_B.1.1.332_2020-11-20:0.15902)Branch1457:0.008167)Branch1529:0.032604,((4113-EPI_ISL_2017274_cl1_B.1.1.332_2020-12-23:0.074117,4713-EPI_ISL_2187700_cl1_B.1.1.332_2021-01-08:0.098027)Branch702:0.096526,(1145-EPI_ISL_1293062_cl1_B.1.1.332_2021-02-05:0.14864,1879-EPI_ISL_1498821_cl1_B.1.1.332_2021-02-17:0.12844)Branch1642:0.017993)Branch1840:0.0042744)Branch1886:0.060142)Branch2985:0.040135)Branch3455:0.01439)Branch3561:0.010216,((282-EPI_ISL_1068380_cl1_B.1.1.28_2020-04-22:0.2396,896-EPI_ISL_1196291_cl1_B.1.1.28_2020-10-26:0.32241)Branch3549:0.010567,((8483-EPI_ISL_875540_cl1_B.1.1.28_2020-07-09:0.16448,8507-EPI_ISL_888671_cl1_B.1.1.28_2020-03-09:0.16317)Branch1796:0.12708,((1070-EPI_ISL_1213461_cl1_B.1.1.28_2020-12-02:0.28115,((1130-EPI_ISL_1261698_cl1_B.1.1.28_2021-01-16:0.27152,1993-EPI_ISL_1583643_cl1_B.1.1.28_2020-06-03:0.17435)Branch3110:0.031307,(7807-EPI_ISL_693225_cl1_B.1.1.28_2020-07-06:0.22018,7811-EPI_ISL_693230_cl1_B.1.1.28_2020-06-13:0.25461)Branch3143:0.028505)Branch3461:0.012958)Branch3554:0.0033938,((5484-EPI_ISL_2241593_cl1_B.1.1.28_2020-10-24:0.21832,((462-EPI_ISL_1139052_cl1_B.1.1.28_2020-06-27:0.25366,7617-EPI_ISL_523984_cl1_B.1.1.28_2020-04-19:0.18582)Branch3371:0.016885,((8352-EPI_ISL_848589_cl1_B.1.1.28_2020-04-22:0.26114,(76-EPI_ISL_1068107_cl1_B.1.1.28_2020-10-28:0.097599,226-EPI_ISL_1068257_cl1_B.1.1.28_2020-12-19:0.14437)Branch1952:0.081981)Branch3341:0.018291,(((5433-EPI_ISL_2241529_cl1_B.1.1.28_2020-11-18:0.25139,(1750-EPI_ISL_1469704_cl1_B.1.1.28_2020-11-16:0.1927,(5568-EPI_ISL_2249353_cl1_B.1.1.28_2020-12-10:0.16773,(8002-EPI_ISL_729852_cl1_B.1.1.28_2020-08-07:0.11361,(8250-EPI_ISL_792649_cl1_B.1.1.28_2020-11-17:0.11006,(1692-EPI_ISL_1469620_cl1_B.1.1.28_2020-09-10:0.096797,(1755-EPI_ISL_1469713_cl1_B.1.1.28_2020-08-20:0.062442,(1744-EPI_ISL_1469692_cl1_B.1.1.28_2020-09-11:0,8010-EPI_ISL_729861_cl1_B.1.1.28_2020-08-16:0)Branch883:0.081594)Branch1835:0.011072)Branch1962:0.017034)Branch2234:0.0087511)Branch2400:0.020143)Branch2747:0.0069447)Branch2875:0.037018)Branch3363:0.012885,((1998-EPI_ISL_1583657_cl1_B.1.1.28_2021-02-03:0,2001-EPI_ISL_1583660_cl1_B.1.1.28_2020-12-29:0)Branch493:0.24593,(1996-EPI_ISL_1583651_cl1_B.1.1.28_2020-06-18:0.17109,((8086-EPI_ISL_770590_cl1_B.1.1.28_2020-11-25:0.087957,(8123-EPI_ISL_770627_cl1_B.1.1.28_2020-11-27:0,(8065-EPI_ISL_770569_cl1_B.1.1.28_2020-11-25:0,8119-EPI_ISL_770623_cl1_B.1.1.28_2020-11-27:0)Branch606:0)Branch607:0.067398)Branch1313:0.083965,(1700-EPI_ISL_1469631_cl1_B.1.1.28_2020-09-30:0.13359,(1698-EPI_ISL_1469629_cl1_B.1.1.28_2020-09-15:0.076566,(512-EPI_ISL_1163715_cl1_B.1.1.28_2020-12-00:0.084264,8110-EPI_ISL_770614_cl1_B.1.1.28_2020-11-27:0.067478)Branch1470:0.033523)Branch1807:0.019336)Branch2043:0.019321)Branch2414:0.034862)Branch3007:0.03305)Branch3401:0.0076069)Branch3467:0.0024651,((1701-EPI_ISL_1469633_cl1_B.1.1.28_2020-09-22:0.23825,(((509-EPI_ISL_1163709_cl1_B.1.1.28_2020-09-00:0.11109,510-EPI_ISL_1163710_cl1_B.1.1.28_2020-09-00:0.12345)Branch2008:0.054769,(8277-EPI_ISL_831645_cl1_B.1.1.28_2020-06-15:0.11898,((1685-EPI_ISL_1469610_cl1_B.1.1.28_2020-06-30:0,1727-EPI_ISL_1469669_cl1_B.1.1.28_2020-08-07:0)Branch784:0.11674,(1684-EPI_ISL_1469609_cl1_B.1.1.28_2020-07-31:0.10601,(1774-EPI_ISL_1469754_cl1_B.1.1.28_2020-09-18:0.088837,(8279-EPI_ISL_831660_cl1_B.1.1.28_2020-06-17:0,(1694-EPI_ISL_1469625_cl1_B.1.1.28_2020-07-22:0,1771-EPI_ISL_1469748_cl1_B.1.1.28_2020-07-01:0)Branch1010:0)Branch1011:0.074314)Branch1904:0.012443)Branch2060:0.0057754)Branch2154:0.0021984)Branch2199:0.046315)Branch2996:0.032405,(219-EPI_ISL_1068250_cl1_B.1.1.28_2020-06-22:0.20142,((1991-EPI_ISL_1580504_cl1_B.1.1.28_2020-09-23:0.20137,((1999-EPI_ISL_1583658_cl1_B.1.1.28_2021-02-04:0.24857,7809-EPI_ISL_693228_cl1_B.1.1.28_2020-06-22:0.20127)Branch3233:0.0073637,((7758-EPI_ISL_603034_cl1_B.1.1.28_2020-07-11:0.15087,7821-EPI_ISL_693240_cl1_B.1.1.28_2020-06-30:0.17351)Branch2262:0.067123,(((7757-EPI_ISL_603033_cl1_B.1.1.28_2020-07-13:0.1993,7796-EPI_ISL_693208_cl1_B.1.1.28_2020-07-01:0.1806)Branch3208:0.0029415,(7793-EPI_ISL_693204_cl1_B.1.1.28_2020-06-22:0.18807,((((7592-EPI_ISL_515559_cl1_B.1.1.28_2020-04-18:0.10034,7748-EPI_ISL_603023_cl1_B.1.1.28_2020-06-07:0.14429)Branch2343:0.048332,(8398-EPI_ISL_861630_cl1_B.1.1.28_2020-04-18:0.17973,((((((8412-EPI_ISL_861648_cl1_B.1.1.28_2020-05-28:0.15574,(7614-EPI_ISL_523981_cl1_B.1.1.28_2020-04-10:0.1094,8011-EPI_ISL_735397_cl1_B.1.1.28_2020-07-09:0.11398)Branch2104:0.044751)Branch2892:0.0054612,(((7651-EPI_ISL_527861_cl1_B.1.1.28_2020-04-20:0.12573,(270-EPI_ISL_1068363_cl1_B.1.1.28_2020-05-05:0.074924,1992-EPI_ISL_1583642_cl1_B.1.1.28_2020-06-15:0.10076)Branch1997:0.046246)Branch2788:0.0031835,((7563-EPI_ISL_513578_cl1_B.1.1.28_2020-05-04:0.11935,(8027-EPI_ISL_735424_cl1_B.1.1.28_2020-07-01:0.12061,8416-EPI_ISL_861656_cl1_B.1.1.28_2020-05-15:0.12059)Branch2710:0.0037558)Branch2768:0.0028759,(7486-EPI_ISL_471647_cl1_B.1.1.28_2020-04-30:0.1205,(7598-EPI_ISL_523958_cl1_B.1.1.28_2020-04-15:0.12511,(11-EPI_ISL_1039704_cl1_B.1.1.28_2020-10-26:0.11672,(7792-EPI_ISL_693202_cl1_B.1.1.28_2020-04-01:0.11591,((7833-EPI_ISL_717808_cl1_B.1.1.28_2020-11-03:0.089914,8479-EPI_ISL_861914_cl1_B.1.1.28_2020-04-14:0.076773)Branch2036:0.036849,((8455-EPI_ISL_861890_cl1_B.1.1.28_2020-03-20:0.12002,(276-EPI_ISL_1068369_cl1_B.1.1.28_2020-05-19:0,8662-EPI_ISL_978515_cl1_B.1.1.28_2020-03-09:0)Branch1002:0.11794)Branch2597:0.0044694,(((1662-EPI_ISL_1469580_cl1_B.1.1.28_2020-06-15:0.11174,(7801-EPI_ISL_693217_cl1_B.1.1.28_2020-07-05:0.11725,8168-EPI_ISL_792113_cl1_B.1.1.28_2020-04-28:0.11436)Branch2558:0.0024361)Branch2598:0.0017563,(7576-EPI_ISL_515520_cl1_B.1.1.28_2020-03-30:0.11717,8399-EPI_ISL_861631_cl1_B.1.1.28_2020-04-19:0.11053)Branch2606:0.0012971)Branch2621:0.0019836,(8647-EPI_ISL_978498_cl1_B.1.1.28_2020-07-23:0.11849,((7483-EPI_ISL_471562_cl1_B.1.1.28_2020-04-29:0.11657,7739-EPI_ISL_583496_cl1_B.1.1.28_2020-06-20:0.11474)Branch2579:0.0017531,(((7667-EPI_ISL_534316_cl1_B.1.1.28_2020-05-02:0.10073,(7676-EPI_ISL_541343_cl1_B.1.1.28_2020-03-20:0.1034,(7455-EPI_ISL_467366_cl1_B.1.1.28_2020-04-27:0.10414,(7789-EPI_ISL_693196_cl1_B.1.1.28_2020-05-02:0.10079,(7992-EPI_ISL_729840_cl1_B.1.1.28_2020-05-28:0.099698,(8414-EPI_ISL_861654_cl1_B.1.1.28_2020-05-12:0.097844,(8401-EPI_ISL_861634_cl1_B.1.1.28_2020-04-07:0.08533,(7648-EPI_ISL_527857_cl1_B.1.1.28_2020-04-17:0.078101,(7824-EPI_ISL_693243_cl1_B.1.1.28_2020-06-27:0.042558,(((((8394-EPI_ISL_861625_cl1_B.1.1.28_2020-03-24:0,8396-EPI_ISL_861628_cl1_B.1.1.28_2020-03-20:0)Branch1415:0,(8421-EPI_ISL_861667_cl1_B.1.1.28_2020-06-29:0,8444-EPI_ISL_861879_cl1_B.1.1.28_2020-03-20:0)Branch1416:0)Branch1431:0,((8465-EPI_ISL_861900_cl1_B.1.1.28_2020-03-30:0,8467-EPI_ISL_861902_cl1_B.1.1.28_2020-03-20:0)Branch1417:0,(8471-EPI_ISL_861906_cl1_B.1.1.28_2020-03-20:0,8477-EPI_ISL_861912_cl1_B.1.1.28_2020-03-21:0)Branch1418:0)Branch1432:0)Branch1439:0,(((8478-EPI_ISL_861913_cl1_B.1.1.28_2020-03-20:0,8664-EPI_ISL_978517_cl1_B.1.1.28_2020-03-22:0)Branch1419:0,(8665-EPI_ISL_978518_cl1_B.1.1.28_2020-03-28:0,8699-EPI_ISL_985173_cl1_B.1.1.28_2020-08-19:0)Branch1420:0)Branch1433:0,(((271-EPI_ISL_1068364_cl1_B.1.1.28_2020-05-17:0,280-EPI_ISL_1068376_cl1_B.1.1.28_2020-05-27:0)Branch1395:0,(2008-EPI_ISL_1583668_cl1_B.1.1.28_2020-06-15:0,7366-EPI_ISL_427292_cl1_B.1.1.28_2020-03-18:0)Branch1396:0)Branch1421:0,((7467-EPI_ISL_468314_cl1_B.1.1.28_2020-03-26:0,7473-EPI_ISL_468321_cl1_B.1.1.28_2020-04-22:0)Branch1397:0,(7475-EPI_ISL_471541_cl1_B.1.1.28_2020-04-02:0,7487-EPI_ISL_471648_cl1_B.1.1.28_2020-04-30:0)Branch1398:0)Branch1422:0)Branch1434:0)Branch1440:0)Branch1443:0,(((((7490-EPI_ISL_486429_cl1_B.1.1.28_2020-03-20:0,7519-EPI_ISL_513514_cl1_B.1.1.28_2020-04-08:0)Branch1399:0,(7531-EPI_ISL_513532_cl1_B.1.1.28_2020-04-16:0,7550-EPI_ISL_513557_cl1_B.1.1.28_2020-04-22:0)Branch1400:0)Branch1423:0,((7579-EPI_ISL_515524_cl1_B.1.1.28_2020-04-01:0,7586-EPI_ISL_515544_cl1_B.1.1.28_2020-03-23:0)Branch1401:0,(7590-EPI_ISL_515555_cl1_B.1.1.28_2020-03-24:0,7594-EPI_ISL_515561_cl1_B.1.1.28_2020-04-16:0)Branch1402:0)Branch1424:0)Branch1435:0,(((7610-EPI_ISL_523975_cl1_B.1.1.28_2020-04-03:0,7615-EPI_ISL_523982_cl1_B.1.1.28_2020-03-25:0)Branch1403:0,(7616-EPI_ISL_523983_cl1_B.1.1.28_2020-04-16:0,7619-EPI_ISL_523990_cl1_B.1.1.28_2020-04-19:0)Branch1404:0)Branch1425:0,((7623-EPI_ISL_524462_cl1_B.1.1.28_2020-03-17:0,7650-EPI_ISL_527860_cl1_B.1.1.28_2020-04-17:0)Branch1405:0,(7677-EPI_ISL_541344_cl1_B.1.1.28_2020-03-19:0,7734-EPI_ISL_583490_cl1_B.1.1.28_2020-04-15:0)Branch1406:0)Branch1426:0)Branch1436:0)Branch1441:0,((((7736-EPI_ISL_583492_cl1_B.1.1.28_2020-04-15:0,7788-EPI_ISL_693195_cl1_B.1.1.28_2020-03-20:0)Branch1407:0,(7820-EPI_ISL_693239_cl1_B.1.1.28_2020-06-30:0,7835-EPI_ISL_717810_cl1_B.1.1.28_2020-04-14:0)Branch1408:0)Branch1427:0,((7838-EPI_ISL_717813_cl1_B.1.1.28_2020-06-01:0,7963-EPI_ISL_729805_cl1_B.1.1.28_2020-03-17:0)Branch1409:0,(7964-EPI_ISL_729806_cl1_B.1.1.28_2020-03-16:0,7965-EPI_ISL_729808_cl1_B.1.1.28_2020-03-19:0)Branch1410:0)Branch1428:0)Branch1437:0,(((8015-EPI_ISL_735404_cl1_B.1.1.28_2020-07-04:0,8130-EPI_ISL_776753_cl1_B.1.1.28_2020-03-31:0)Branch1411:0,(8161-EPI_ISL_792106_cl1_B.1.1.28_2020-03-22:0,8165-EPI_ISL_792110_cl1_B.1.1.28_2020-04-22:0)Branch1412:0)Branch1429:0,((8166-EPI_ISL_792111_cl1_B.1.1.28_2020-04-22:0,8167-EPI_ISL_792112_cl1_B.1.1.28_2020-04-23:0)Branch1413:0,(8302-EPI_ISL_833152_cl1_B.1.1.28_2020-03-23:0,8304-EPI_ISL_833154_cl1_B.1.1.28_2020-04-22:0)Branch1414:0)Branch1430:0)Branch1438:0)Branch1442:0)Branch1444:0)Branch1445:0.04028)Branch1801:0.024597)Branch2098:0.0094465)Branch2279:0.0046129)Branch2362:0.0020666)Branch2395:0.0012281)Branch2427:0.0030662)Branch2475:0.00089663)Branch2490:0.00069886)Branch2502:0.0029827,(8025-EPI_ISL_735421_cl1_B.1.1.28_2020-07-01:0.11217,(8005-EPI_ISL_729856_cl1_B.1.1.28_2020-07-18:0.11003,(1696-EPI_ISL_1469627_cl1_B.1.1.28_2020-06-24:0.11384,8358-EPI_ISL_848595_cl1_B.1.1.28_2020-04-06:0.099805)Branch2457:0.0026314)Branch2500:0.001255)Branch2520:0.0017942)Branch2557:0.0018833,(8614-EPI_ISL_943587_cl1_B.1.1_2020-08-12:0.10211,(7495-EPI_ISL_492036_cl1_B.1.1.28_2020-06-01:0.075233,7837-EPI_ISL_717812_cl1_B.1.1.28_2020-06-01:0.084614)Branch1951:0.036636)Branch2562:0.0017816)Branch2586:0.0011074)Branch2608:0.0015284)Branch2625:0.0016986)Branch2656:0.00067836)Branch2668:0.0014673)Branch2691:0.0022666)Branch2721:0.00076501)Branch2732:0.0010255)Branch2746:0.0018169)Branch2782:0.0021617)Branch2815:0.001317)Branch2834:0.004857,(8019-EPI_ISL_735408_cl1_B.1.1.28_2020-06-25:0.13748,8133-EPI_ISL_776756_cl1_B.1.1.28_2020-04-24:0.13439)Branch2884:0.0021027)Branch2910:0.0039774)Branch2963:0.0024793,(5489-EPI_ISL_2241607_cl1_B.1.1.28_2020-10-18:0.16184,7790-EPI_ISL_693200_cl1_B.1.1.28_2020-04-29:0.14897)Branch2989:0.0009943)Branch2999:0.0027465,((7663-EPI_ISL_534311_cl1_B.1.1.28_2020-04-27:0.14922,((7654-EPI_ISL_527866_cl1_B.1.1.28_2020-04-21:0.15473,(7743-EPI_ISL_583503_cl1_B.1.1.28_2020-06-22:0.14315,7753-EPI_ISL_603028_cl1_B.1.1.28_2020-06-30:0.094717)Branch2124:0.014958)Branch2405:0.027923,(7668-EPI_ISL_534317_cl1_B.1.1.28_2020-05-05:0.14442,(7588-EPI_ISL_515548_cl1_B.1.1.28_2020-03-20:0.090432,7673-EPI_ISL_534326_cl1_B.1.1.28_2020-05-01:0.12078)Branch2092:0.027588)Branch2604:0.01658)Branch2873:0.005833)Branch2952:0.0050827,(7761-EPI_ISL_603037_cl1_B.1.1.28_2020-07-20:0.14654,(355-EPI_ISL_1117384_cl1_B.1.1.28_2020-07-02:0.11521,8140-EPI_ISL_776765_cl1_B.1.1.28_2020-07-01:0.11357)Branch2319:0.040543)Branch2991:0.0023516)Branch3019:0.0011165)Branch3032:0.0021813,((8485-EPI_ISL_875542_cl1_B.1.1.28_2020-08-09:0.15409,8701-EPI_ISL_985175_cl1_B.1.1.28_2020-08-17:0.15317)Branch2919:0.0099402,(7596-EPI_ISL_515563_cl1_B.1.1.28_2020-04-16:0.15201,7742-EPI_ISL_583500_cl1_B.1.1.28_2020-06-29:0.17844)Branch2967:0.0067879)Branch3059:0.00044513)Branch3065:0.0018323,(8014-EPI_ISL_735402_cl1_B.1.1.28_2020-07-04:0.15267,(8418-EPI_ISL_861661_cl1_B.1.1.28_2020-05-15:0.15035,(8630-EPI_ISL_943975_cl1_B.1.1.28_2020-09-25:0,8632-EPI_ISL_943979_cl1_B.1.1.28_2020-10-10:0)Branch773:0.16909)Branch3001:0.0060052)Branch3082:0.00059769)Branch3090:0.0015497)Branch3108:0.001759)Branch3130:0.0022608,(18-EPI_ISL_1040828_cl1_B.1.1.28_2020-10-05:0.16551,7800-EPI_ISL_693216_cl1_B.1.1.28_2020-07-05:0.16243)Branch3139:0.001772)Branch3156:0.003463,(((1718-EPI_ISL_1469657_cl1_B.1.1.28_2020-07-17:0.086998,8134-EPI_ISL_776758_cl1_B.1.1.28_2020-04-29:0.076423)Branch1930:0.053765,((860-EPI_ISL_1182610_cl1_B.1.1.28_2020-12-01:0.083835,(8004-EPI_ISL_729854_cl1_B.1.1.28_2020-08-14:0,8254-EPI_ISL_792653_cl1_B.1.1.28_2020-11-09:0)Branch545:0.070955)Branch1018:0.11349,(1719-EPI_ISL_1469658_cl1_B.1.1.28_2020-11-18:0.19848,(5567-EPI_ISL_2249352_cl1_B.1.1.28_2020-12-14:0.21479,((1729-EPI_ISL_1469675_cl1_B.1.1.28_2020-10-13:0.13624,(1704-EPI_ISL_1469637_cl1_B.1.1.28_2020-10-15:0.085916,1731-EPI_ISL_1469677_cl1_B.1.1.28_2020-10-08:0.071914)Branch1320:0.029654)Branch1629:0.043292,(1765-EPI_ISL_1469740_cl1_B.1.1.28_2020-11-11:0.14974,((8289-EPI_ISL_832009_cl1_B.1.1.28_2020-09-16:0.10341,(1802-EPI_ISL_1469835_cl1_B.1.1.28_2020-08-01:0,8287-EPI_ISL_831938_cl1_B.1.1.28_2020-08-27:0)Branch616:0.075491)Branch1377:0.045976,(8291-EPI_ISL_832011_cl1_B.1.1.28_2020-10-13:0.098901,(8283-EPI_ISL_831688_cl1_B.1.1.28_2020-07-15:0,(1717-EPI_ISL_1469656_cl1_B.1.1.28_2020-07-06:0,1795-EPI_ISL_1469808_cl1_B.1.1.28_2020-05-21:0)Branch794:0)Branch795:0.070677)Branch1616:0.025483)Branch1875:0.01411)Branch2059:0.0059276)Branch2162:0.011073)Branch2386:0.0088374)Branch2559:0.0075761)Branch2689:0.0088693)Branch2838:0.025303,((539-EPI_ISL_1164995_cl1_B.1.1.28_2020-12-30:0.15458,7719-EPI_ISL_547575_cl1_B.1.1.28_2020-06-16:0.14318)Branch2593:0.039744,((506-EPI_ISL_1163704_cl1_B.1.1.28_2020-07-00:0.12733,1647-EPI_ISL_1469561_cl1_B.1.1.28_2020-05-25:0.1007)Branch2428:0.04398,(8460-EPI_ISL_861895_cl1_B.1.1.28_2020-07-31:0.12906,(423-EPI_ISL_1121326_cl1_B.1.1.28_2020-08-17:0.1378,(7653-EPI_ISL_527865_cl1_B.1.1.28_2020-04-22:0,8012-EPI_ISL_735398_cl1_B.1.1.28_2020-07-09:0)Branch818:0.10246)Branch2016:0.029976)Branch2573:0.035874)Branch3122:0.0047993)Branch3179:0.00084055)Branch3194:0.00099263)Branch3204:0.0021579)Branch3227:0.001294)Branch3248:0.0034463,((8384-EPI_ISL_848623_cl1_B.1.1.28_2020-04-15:0.16705,8491-EPI_ISL_875550_cl1_B.1.1.28_2020-03-09:0.23705)Branch2980:0.022254,(((7672-EPI_ISL_534322_cl1_B.1.1.28_2020-04-24:0.18192,(4727-EPI_ISL_2187714_cl1_B.1.1.28_2021-01-13:0.11055,(4133-EPI_ISL_2017309_cl1_B.1.1.28_2021-01-05:0,7830-EPI_ISL_708530_cl1_B.1.1.28_2020-11-21:0)Branch812:0.087902)Branch1823:0.036312)Branch2387:0.023833,(7814-EPI_ISL_693233_cl1_B.1.1.28_2020-06-12:0.20249,(7725-EPI_ISL_574580_cl1_B.1.1.28_2020-04-20:0.14546,(7723-EPI_ISL_574577_cl1_B.1.1.28_2020-04-16:0.10331,(7795-EPI_ISL_693206_cl1_B.1.1.28_2020-06-21:0.070722,8688-EPI_ISL_984243_cl1_B.1.1.28_2020-08-21:0.08976)Branch1754:0.018421)Branch1953:0.02461)Branch2358:0.016171)Branch2649:0.0099137)Branch2811:0.030263,(8393-EPI_ISL_861242_cl1_B.1.1.28_2020-09-07:0.17908,(1705-EPI_ISL_1469638_cl1_B.1.1.28_2020-11-15:0.11814,8125-EPI_ISL_770629_cl1_B.1.1.28_2020-11-27:0.11779)Branch2067:0.06589)Branch3185:0.0038409)Branch3231:0.0028115)Branch3270:0.0015415)Branch3288:0.0018963)Branch3309:0.0013917)Branch3324:0.0018031)Branch3346:0.0022375,((466-EPI_ISL_1139057_cl1_B.1.1.28_2020-05-14:0.18129,(7760-EPI_ISL_603036_cl1_B.1.1.28_2020-07-10:0.16847,8653-EPI_ISL_978506_cl1_B.1.1.28_2020-03-28:0.16302)Branch3299:0.0022026)Branch3323:0.0023328,(8073-EPI_ISL_770577_cl1_B.1.1.28_2020-11-24:0.16581,(1661-EPI_ISL_1469579_cl1_B.1.1.28_2020-09-16:0.17026,1690-EPI_ISL_1469615_cl1_B.1.1.28_2020-07-29:0.18147)Branch2785:0.039544)Branch3327:0.0018608)Branch3355:0.0016711)Branch3370:0.002102)Branch3387:0.00097539)Branch3392:0.0039278)Branch3428:0.0053507,((8489-EPI_ISL_875547_cl1_B.1.1.28_2020-08-09:0.13888,(7745-EPI_ISL_583505_cl1_B.1.1.28_2020-06-26:0.12112,(7744-EPI_ISL_583504_cl1_B.1.1.28_2020-06-20:0.069935,8170-EPI_ISL_792115_cl1_B.1.1.28_2020-06-29:0.092299)Branch1524:0.053851)Branch2181:0.02015)Branch2595:0.06492,(8694-EPI_ISL_984263_cl1_B.1.1.28_2020-09-29:0.20417,(7817-EPI_ISL_693236_cl6_B.1.1.28_2020-07-02:0.1602,(1668-EPI_ISL_1469586_cl1_B.1.1.28_2020-10-26:0.21811,((8068-EPI_ISL_770572_cl1_B.1.1.28_2020-11-24:0.14841,(8084-EPI_ISL_770588_cl1_B.1.1.28_2020-11-24:0.14851,(8082-EPI_ISL_770586_cl1_B.1.1.28_2020-11-25:0.11656,(1736-EPI_ISL_1469683_cl1_B.1.1.28_2020-10-12:0.089268,(8081-EPI_ISL_770585_cl1_B.1.1.28_2020-11-24:0.071364,((1764-EPI_ISL_1469737_cl1_B.1.1.28_2020-11-29:0,1770-EPI_ISL_1469746_cl1_B.1.1.28_2020-11-29:0)Branch649:0,(1784-EPI_ISL_1469774_cl1_B.1.1.28_2020-11-16:0,(1737-EPI_ISL_1469684_cl1_B.1.1.28_2020-09-09:0,1758-EPI_ISL_1469721_cl1_B.1.1.28_2020-10-28:0)Branch648:0)Branch650:0)Branch651:0.061161)Branch1319:0.016097)Branch1504:0.012165)Branch1619:0.018845)Branch1813:0.011956)Branch1960:0.032187,(1789-EPI_ISL_1469796_cl1_B.1.1.28_2020-07-06:0.098864,7962-EPI_ISL_729803_cl1_B.1.1.28_2020-08-14:0.075611)Branch2044:0.027959)Branch2554:0.017931)Branch2850:0.017906)Branch3109:0.018076)Branch3333:0.013896)Branch3458:0.0015767)Branch3468:0.002224)Branch3488:0.0013877)Branch3498:0.0012381)Branch3509:0.0031994)Branch3528:0.0061537,(((861-EPI_ISL_1182612_cl1_B.1.1.28_2020-11-26:0.24202,(8035-EPI_ISL_755644_cl1_B.1.1.28_2020-12-08:0.17379,(1926-EPI_ISL_1533691_cl1_B.1.1.28_2021-02-19:0.16278,(1920-EPI_ISL_1520134_cl1_B.1.1.28_2021-02-19:0,1921-EPI_ISL_1520135_cl1_B.1.1.28_2021-02-19:0)Branch389:0.16685)Branch1621:0.0089228)Branch1729:0.041653)Branch2383:0.068766,(1069-EPI_ISL_1213458_cl1_B.1.1.28_2020-12-03:0.26667,(7813-EPI_ISL_693232_cl1_B.1.1.28_2020-05-30:0.16023,(7846-EPI_ISL_717821_cl1_B.1.1.28_2020-10-26:0.15014,8169-EPI_ISL_792114_cl1_B.1.1.28_2020-05-03:0.15782)Branch2483:0.038392)Branch3097:0.013886)Branch3267:0.016589)Branch3432:0.017501,(96-EPI_ISL_1068127_cl1_B.1.1.28_2020-11-04:0.27537,359-EPI_ISL_1117388_cl1_B.1.1.28_2020-06-24:0.23578)Branch3513:0.0072331)Branch3562:0.0014945)Branch3572:0.0010188)Branch3576:0.0033763)Branch3600:0.002885)Branch3611:0.0015696)Branch3617:0.001828)Branch3627:0.0010069)Branch3630:0.0016853)Branch3638:0.004072,((8697-EPI_ISL_985170_cl6_B.1.1.28_2020-08-28:0.22299,(104-EPI_ISL_1068135_cl1_B.1.1.28_2020-11-17:0.21147,7849-EPI_ISL_717824_cl1_B.1.1.28_2020-10-29:0.17501)Branch2504:0.067603)Branch3494:0.027729,((8450-EPI_ISL_861885_cl1_B.1.1.28_2020-09-09:0.23499,(8030-EPI_ISL_735429_cl1_B.1.1.28_2020-07-01:0.21093,((16-EPI_ISL_1040826_cl1_B.1.1.28_2020-10-28:0.12179,862-EPI_ISL_1182614_cl1_B.1.1.28_2020-11-25:0.15233)Branch2186:0.045789,(7626-EPI_ISL_524469_cl1_B.1.1.28_2020-05-05:0.14477,(7480-EPI_ISL_471549_cl1_B.1.1.28_2020-04-13:0.1126,((7657-EPI_ISL_527870_cl1_B.1.1.28_2020-04-26:0,7741-EPI_ISL_583498_cl1_B.1.1.28_2020-06-22:0)Branch831:0.092541,(7469-EPI_ISL_468316_cl1_B.1.1.28_2020-04-14:0.067297,(8013-EPI_ISL_735399_cl1_B.1.1.28_2020-04-06:0,(7625-EPI_ISL_524465_cl1_B.1.1.28_2020-04-17:0,7727-EPI_ISL_574588_cl1_B.1.1.28_2020-04-27:0)Branch1014:0)Branch1015:0.055339)Branch1699:0.019429)Branch1917:0.014203)Branch2118:0.028218)Branch2642:0.026559)Branch3042:0.019975)Branch3310:0.014895)Branch3450:0.027156,(1076-EPI_ISL_1219028_cl1_B.1.1.28_2021-01-24:0.32842,1231-EPI_ISL_1358305_cl1_B.1.1.28_2021-03-02:0.39628)Branch3568:0.011189)Branch3629:0.0060973)Branch3651:0.0003217)Branch3653:0.0027406)Branch3662:0.0045344)Branch3672:0.0022835)Branch3679:0.0019625)Branch3686:0.0048379)Branch3697:0.0009969)Branch3700:0.0035477)Branch3704:0.00016927)Branch3706:0.0029968)Branch3709:0.0067146)Branch3717:0.0078516)Branch3728:0.013044,((((28-EPI_ISL_1040839_cl4_B.1.1.33_2020-09-16:0.26483,((7658-EPI_ISL_528539_cl2_A.2_2020-03-19:0.082419,(7365-EPI_ISL_417034_cl2_A.2_2020-03-16:0,7373-EPI_ISL_427299_cl2_A.2_2020-03-05:0)Branch330:0.068193)Branch486:0.20976,(1601-EPI_ISL_1468435_cl2_B.1.240_2020-11-20:0.35579,(1574-EPI_ISL_1465274_cl2_B.1.234_2021-01-03:0.28634,(905-EPI_ISL_1201888_cl2_B.1.234_2021-01-23:0.22129,8658-EPI_ISL_978511_cl2_B.1_2020-03-17:0.15287)Branch2085:0.01586)Branch2467:0.032874)Branch3151:0.0026444)Branch3200:0.012595)Branch3380:0.038158,(8234-EPI_ISL_792627_cl6_B.1.1_2020-11-03:0.28792,(1891-EPI_ISL_1499205_cl2_B.1_2020-11-03:0.30145,(7841-EPI_ISL_717816_cl6_B.1.1.277_2020-09-03:0,7842-EPI_ISL_717817_cl6_B.1.1.277_2020-09-04:0)Branch578:0.21274)Branch3404:0.0090009)Branch3487:0.025982)Branch3645:0.035294,(8576-EPI_ISL_918554_cl2_B.1.160.25_2020-12-16:0.36327,((1183-EPI_ISL_1303521_cl2_B.1_2021-02-12:0.45007,(486-EPI_ISL_1161405_cl2_B.1.575_2021-01-00:0.40807,966-EPI_ISL_1213270_cl2_B.1.111_2021-02-03:0.37031)Branch3537:0.015837)Branch3637:0.016615,(((181-EPI_ISL_1068212_cl2_B.1.195_2020-05-23:0.26307,(206-EPI_ISL_1068237_cl2_B.1.195_2020-09-15:0.25065,(176-EPI_ISL_1068207_cl2_B.1.195_2020-07-24:0.23927,(85-EPI_ISL_1068116_cl2_B.1.195_2020-04-11:0.22781,(53-EPI_ISL_1068084_cl2_B.1.195_2020-04-22:0.24483,((55-EPI_ISL_1068086_cl2_B.1.195_2020-04-23:0.18246,1798-EPI_ISL_1469821_cl2_B.1.195_2020-06-09:0.22525)Branch2709:0.0057687,((60-EPI_ISL_1068091_cl2_B.1.195_2020-08-06:0,61-EPI_ISL_1068092_cl2_B.1.195_2020-08-05:0)Branch528:0.18739,((47-EPI_ISL_1068078_cl2_B.1.195_2020-03-23:0.10594,135-EPI_ISL_1068166_cl2_B.1.319_2020-04-10:0.14092)Branch1891:0.041346,(4-EPI_ISL_1034305_cl2_B.1.195_2020-04-22:0.15541,((153-EPI_ISL_1068184_cl2_B.1.195_2020-04-28:0.11861,(49-EPI_ISL_1068080_cl2_B.1.195_2020-04-07:0,50-EPI_ISL_1068081_cl2_B.1.195_2020-04-09:0)Branch622:0.11288)Branch1869:0.032689,((140-EPI_ISL_1068171_cl2_B.1.195_2020-06-06:0.098521,142-EPI_ISL_1068173_cl2_B.1.195_2020-06-08:0.13235)Branch1788:0.036208,(155-EPI_ISL_1068186_cl2_B.1.195_2020-04-30:0.17032,((139-EPI_ISL_1068170_cl2_B.1.195_2020-05-03:0.13805,(188-EPI_ISL_1068219_cl2_B.1.195_2020-04-30:0.12305,((200-EPI_ISL_1068231_cl2_B.1.195_2020-07-24:0,201-EPI_ISL_1068232_cl2_B.1.195_2020-07-24:0)Branch599:0.12974,(57-EPI_ISL_1068088_cl2_B.1.195_2020-04-28:0.11803,((193-EPI_ISL_1068224_cl2_B.1.195_2020-06-23:0.06786,202-EPI_ISL_1068233_cl2_B.1.195_2020-07-26:0.080753)Branch1453:0.047489,((154-EPI_ISL_1068185_cl2_B.1.195_2020-04-29:0.1198,207-EPI_ISL_1068238_cl2_B.1.195_2020-05-12:0.11662)Branch1905:0.0045872,(148-EPI_ISL_1068179_cl2_B.1.195_2020-04-07:0.11362,(143-EPI_ISL_1068174_cl2_B.1.195_2020-05-18:0.11642,(54-EPI_ISL_1068085_cl2_B.1.195_2020-04-20:0.11464,(1669-EPI_ISL_1469587_cl2_B.1.195_2020-07-07:0.10897,(157-EPI_ISL_1068188_cl2_B.1.195_2020-05-03:0.10304,(208-EPI_ISL_1068239_cl2_B.1.195_2020-05-11:0.10305,(56-EPI_ISL_1068087_cl2_B.1.195_2020-04-27:0.059047,((((131-EPI_ISL_1068162_cl2_B.1.195_2020-04-14:0,133-EPI_ISL_1068164_cl2_B.1.195_2020-04-17:0)Branch753:0,(134-EPI_ISL_1068165_cl2_B.1.195_2020-04-13:0,145-EPI_ISL_1068176_cl2_B.1.195_2020-04-14:0)Branch754:0)Branch761:0,((146-EPI_ISL_1068177_cl2_B.1.195_2020-05-18:0,147-EPI_ISL_1068178_cl2_B.1.195_2020-04-07:0)Branch755:0,(149-EPI_ISL_1068180_cl2_B.1.195_2020-06-10:0,150-EPI_ISL_1068181_cl2_B.1.195_2020-04-15:0)Branch756:0)Branch762:0)Branch765:0,(((152-EPI_ISL_1068183_cl2_B.1.195_2020-04-17:0,156-EPI_ISL_1068187_cl2_B.1.195_2020-05-02:0)Branch757:0,(160-EPI_ISL_1068191_cl2_B.1.195_2020-04-29:0,162-EPI_ISL_1068193_cl2_B.1.195_2020-04-08:0)Branch758:0)Branch763:0,((163-EPI_ISL_1068194_cl2_B.1.195_2020-04-13:0,1805-EPI_ISL_1469843_cl2_B.1.195_2020-06-25:0)Branch759:0,(8274-EPI_ISL_811148_cl2_B.1.195_2020-03-24:0,(87-EPI_ISL_1068118_cl2_B.1.195_2020-04-15:0,88-EPI_ISL_1068119_cl2_B.1.195_2020-04-15:0)Branch752:0)Branch760:0)Branch764:0)Branch766:0)Branch767:0.047407)Branch1353:0.027757)Branch1662:0.0068952)Branch1749:0.0049108)Branch1790:0.0039301)Branch1845:0.0036528)Branch1879:0.0025017)Branch1911:0.0037792)Branch1963:0.00080831)Branch1980:0.0023266)Branch2019:0.0012246)Branch2031:0.0026224)Branch2061:0.0047186)Branch2151:0.0067664,(48-EPI_ISL_1068079_cl2_B.1.195_2020-04-07:0.17786,86-EPI_ISL_1068117_cl2_B.1.195_2020-04-09:0.13915)Branch2225:0.0038693)Branch2308:0.0011176)Branch2333:0.0033945)Branch2415:0.0028237)Branch2474:0.0072157)Branch2639:0.0036513)Branch2708:0.0044825)Branch2796:0.0013942)Branch2819:0.0081486)Branch2975:0.0048439)Branch3047:0.012409)Branch3243:0.014278)Branch3419:0.0074661)Branch3486:0.0082965,((7435-EPI_ISL_467346_cl2_B.39_2020-04-02:0.30069,(7379-EPI_ISL_427305_cl2_B.6_2020-03-10:0.238,(8651-EPI_ISL_978504_cl2_A.1_2020-03-19:0.1813,((((7779-EPI_ISL_623138_cl2_B.39_2020-03-30:0.096354,(7433-EPI_ISL_467344_cl2_B.39_2020-04-02:0,7778-EPI_ISL_623136_cl2_B.39_2020-04-28:0)Branch448:0.077468)Branch802:0.049556,(7352-EPI_ISL_413016_cl2_B_2020-02-28:0.072933,7387-EPI_ISL_450506_cl2_B_2020-03-18:0.092918)Branch814:0.047727)Branch1477:0.018637,(7360-EPI_ISL_416032_cl2_B_2020-03-04:0.097648,8357-EPI_ISL_848594_cl2_B.39_2020-04-13:0.13434)Branch1546:0.011358)Branch1675:0.036122,(498-EPI_ISL_1163693_cl2_B.1_2020-03-00:0.10291,(7361-EPI_ISL_416033_cl2_B.3_2020-03-03:0,8667-EPI_ISL_978520_cl2_B.3_2020-03-18:0)Branch460:0.16334)Branch1927:0.015541)Branch2176:0.0032615)Branch2252:0.030487)Branch2891:0.012415)Branch3096:0.033974,((8621-EPI_ISL_943596_cl2_B.1.91_2020-05-20:0.14684,((8000-EPI_ISL_729850_cl2_B.1.91_2020-07-17:0.13867,(1777-EPI_ISL_1469761_cl2_B.1.91_2020-06-15:0.091065,((1790-EPI_ISL_1469797_cl2_B.1.91_2020-06-05:0,7988-EPI_ISL_729836_cl2_B.1.91_2020-05-27:0)Branch368:0,(7996-EPI_ISL_729846_cl2_B.1.91_2020-05-29:0,7997-EPI_ISL_729847_cl2_B.1.91_2020-06-02:0)Branch369:0)Branch370:0.073377)Branch566:0.033266)Branch739:0.050758,((8063-EPI_ISL_770567_cl2_B.1.91_2020-11-25:0.072005,(8126-EPI_ISL_770630_cl2_B.1.91_2020-11-30:0,(1752-EPI_ISL_1469706_cl2_B.1.91_2020-11-27:0,8109-EPI_ISL_770613_cl2_B.1.91_2020-11-27:0)Branch265:0)Branch266:0.063359)Branch354:0.12298,(8108-EPI_ISL_770612_cl2_B.1.91_2020-11-26:0.1427,(1766-EPI_ISL_1469741_cl2_B.1.91_2020-08-16:0.11272,(1779-EPI_ISL_1469763_cl2_B.1.91_2020-06-26:0.070725,1801-EPI_ISL_1469834_cl2_B.1.91_2020-11-10:0.085844)Branch430:0.014236)Branch462:0.027401)Branch554:0.046709)Branch828:0.038202)Branch1392:0.060888)Branch2316:0.052383,((170-EPI_ISL_1068201_cl2_B.1.111_2020-05-15:0.21559,((168-EPI_ISL_1068199_cl2_B.1.111_2020-05-15:0,172-EPI_ISL_1068203_cl2_B.1.111_2020-05-18:0)Branch641:0.1402,(((164-EPI_ISL_1068195_cl2_B.1.111_2020-04-16:0,7381-EPI_ISL_429667_cl2_B.1_2020-03-09:0)Branch686:0,(7382-EPI_ISL_429669_cl2_B.1_2020-03-13:0,7384-EPI_ISL_429681_cl2_B.1.9_2020-03-16:0)Branch687:0)Branch688:0.10229,(8671-EPI_ISL_978524_cl2_B.1_2020-03-17:0.10858,(((7678-EPI_ISL_541346_cl2_B.1_2020-03-26:0,(7488-EPI_ISL_483065_cl2_B.1_2020-03-23:0,7513-EPI_ISL_509434_cl2_B.1_2020-03-23:0)Branch476:0)Branch477:0.079951,(7714-EPI_ISL_541389_cl2_B.1_2020-04-20:0,(7706-EPI_ISL_541381_cl2_B.1_2020-04-27:0,7712-EPI_ISL_541387_cl2_B.1_2020-04-24:0)Branch524:0)Branch525:0.065497)Branch931:0.040299,(7675-EPI_ISL_541341_cl2_B.1_2020-03-17:0.098689,(8349-EPI_ISL_848586_cl2_B.1_2020-04-28:0,(7380-EPI_ISL_427306_cl2_B.1_2020-03-10:0,7601-EPI_ISL_523963_cl2_B.1_2020-03-24:0)Branch568:0)Branch569:0.073948)Branch1226:0.02101)Branch1520:0.012473)Branch1652:0.019379)Branch1873:0.031891)Branch2472:0.016386)Branch2812:0.0297,(8666-EPI_ISL_978519_cl2_B.1_2020-03-16:0.18553,(7385-EPI_ISL_429687_cl2_B.1_2020-03-17:0.16148,((8645-EPI_ISL_978496_cl2_B.1_2020-06-28:0.097456,8668-EPI_ISL_978521_cl2_B.1_2020-04-20:0.075768)Branch1318:0.099365,(196-EPI_ISL_1068227_cl2_B.1.212_2020-06-29:0.15892,(7645-EPI_ISL_524800_cl2_B.1.212_2020-05-13:0.16376,((7528-EPI_ISL_513529_cl2_B.1_2020-04-30:0.12414,7680-EPI_ISL_541351_cl2_B.1_2020-04-05:0.095749)Branch1910:0.038726,((399-EPI_ISL_1117443_cl2_B.1.212_2020-06-29:0.17441,7674-EPI_ISL_541340_cl2_B.1.195_2020-03-17:0.15775)Branch2535:0.0054835,(474-EPI_ISL_1139065_cl2_B.1.547_2020-03-27:0.15203,(7696-EPI_ISL_541371_cl2_B.1_2020-03-13:0.15003,(8670-EPI_ISL_978523_cl2_B.1_2020-03-19:0.13624,((8363-EPI_ISL_848600_cl2_B.1.212_2020-03-18:0.12164,((7704-EPI_ISL_541379_cl2_B.1_2020-04-26:0,7708-EPI_ISL_541383_cl2_B.1_2020-04-27:0)Branch630:0.093238,(7702-EPI_ISL_541377_cl2_B.1_2020-04-26:0,7705-EPI_ISL_541380_cl2_B.1_2020-04-27:0)Branch750:0.07327)Branch1636:0.044913)Branch2256:0.0045508,(7646-EPI_ISL_524801_cl2_B.1.212_2020-03-19:0.12057,((7516-EPI_ISL_510536_cl2_B.1_2020-07-20:0,7517-EPI_ISL_510541_cl2_B.1_2020-07-20:0)Branch733:0.11992,((7716-EPI_ISL_541395_cl2_B.1.212_2020-04-20:0,7717-EPI_ISL_541396_cl2_B.1.212_2020-04-20:0)Branch779:0.1137,(7700-EPI_ISL_541375_cl2_B.1_2020-03-12:0.10656,((7607-EPI_ISL_523972_cl2_B.1_2020-04-11:0.10291,(8360-EPI_ISL_848597_cl2_B.1.212_2020-03-23:0.12104,((7571-EPI_ISL_514134_cl2_B.1.212_2020-05-11:0,7573-EPI_ISL_514136_cl2_B.1.212_2020-05-05:0)Branch745:0.10501,(7477-EPI_ISL_471543_cl2_B.1_2020-04-04:0.098823,((7443-EPI_ISL_467354_cl2_B.1_2020-04-24:0,8674-EPI_ISL_978527_cl2_B.1_2020-03-26:0)Branch743:0.092653,(277-EPI_ISL_1068370_cl2_B.1_2020-05-07:0.082767,(8365-EPI_ISL_848602_cl2_B.1.212_2020-03-17:0.069906,((((7511-EPI_ISL_509432_cl2_B.1_2020-07-20:0,7512-EPI_ISL_509433_cl2_B.1_2020-07-20:0)Branch940:0,(7514-EPI_ISL_509435_cl2_B.1_2020-07-20:0,7661-EPI_ISL_529139_cl2_B.1_2020-07-20:0)Branch941:0)Branch948:0,((7662-EPI_ISL_529140_cl2_B.1_2020-07-20:0,7970-EPI_ISL_729815_cl2_B.1_2020-03-27:0)Branch942:0,(8136-EPI_ISL_776760_cl2_B.1.195_2020-03-24:0,8139-EPI_ISL_776763_cl2_B.1_2020-03-24:0)Branch943:0)Branch949:0)Branch952:0,(((8362-EPI_ISL_848599_cl2_B.1.212_2020-03-18:0,8390-EPI_ISL_848629_cl2_B.1_2020-03-19:0)Branch944:0,(8656-EPI_ISL_978509_cl2_B.1_2020-03-27:0,(467-EPI_ISL_1139058_cl2_B.1.212_2020-04-06:0,468-EPI_ISL_1139059_cl2_B.1.212_2021-01-02:0)Branch935:0)Branch945:0)Branch950:0,(((473-EPI_ISL_1139064_cl2_B.1_2020-04-25:0,2175-EPI_ISL_1694634_cl2_B.1_2020-05-05:0)Branch936:0,(7351-EPI_ISL_412964_cl2_B.1_2020-02-25:0,7354-EPI_ISL_414015_cl2_B.1_2020-02-29:0)Branch937:0)Branch946:0,((7355-EPI_ISL_414016_cl2_B.1_2020-02-29:0,7359-EPI_ISL_416031_cl2_B.1_2020-03-04:0)Branch938:0,(7509-EPI_ISL_509430_cl2_B.1_2020-07-20:0,7510-EPI_ISL_509431_cl2_B.1_2020-07-20:0)Branch939:0)Branch947:0)Branch951:0)Branch953:0)Branch954:0.056965)Branch1655:0.010243)Branch1767:0.0063804)Branch1838:0.0061952)Branch1909:0.0066364)Branch2005:0.0030573)Branch2041:0.0034336)Branch2096:0.0049862,(284-EPI_ISL_1068384_cl2_B.1_2020-04-22:0.10456,8359-EPI_ISL_848596_cl2_B.1.212_2020-03-28:0.11857)Branch2167:0.0014077)Branch2196:0.00021988)Branch2198:0.00032864)Branch2208:0.0025977)Branch2267:0.0011081)Branch2296:0.0027874)Branch2354:0.0028547)Branch2416:0.0017224)Branch2456:0.0056092)Branch2571:0.0036861)Branch2645:0.00087712)Branch2660:0.0029552)Branch2712:0.0021257)Branch2743:0.0046146)Branch2833:0.0035297)Branch2903:0.013923)Branch3128:0.011555)Branch3296:0.0022008)Branch3322:0.018952)Branch3502:0.0062309)Branch3550:0.019335,(906-EPI_ISL_1201889_cl2_B.1.177.52_2021-01-25:0.30543,1172-EPI_ISL_1303508_cl2_B.1.177.32_2021-02-02:0.31178)Branch3567:0.016796)Branch3652:0.01224)Branch3690:0.0082726)Branch3705:0.012901)Branch3722:0.014286,((((((5513-EPI_ISL_2245103_cl6_B.1.1_2021-01-04:0.12657,(5507-EPI_ISL_2245090_cl6_B.1.1_2020-12-18:0.032765,5511-EPI_ISL_2245098_cl6_B.1.1_2020-12-22:0.0295)Branch463:0.063994)Branch768:0.056746,(8236-EPI_ISL_792629_cl6_B.1.1_2020-11-04:0.099538,(5536-EPI_ISL_2248760_cl6_B.1.1_2020-11-30:0.098064,(8544-EPI_ISL_918522_cl6_B.1.1_2020-12-25:0,(5534-EPI_ISL_2248758_cl6_B.1.1_2020-11-16:0,5535-EPI_ISL_2248759_cl6_B.1.1_2020-11-29:0)Branch483:0)Branch484:0.069254)Branch829:0.010008)Branch967:0.039453)Branch1542:0.091831,(7834-EPI_ISL_717809_cl6_B.1.1_2020-09-28:0.20131,(7855-EPI_ISL_717831_cl6_B.1.1_2020-10-30:0.21172,(136-EPI_ISL_1068167_cl6_B.1.1_2020-10-02:0.17268,204-EPI_ISL_1068235_cl6_B.1.1_2020-09-14:0.15266)Branch2091:0.030453)Branch2753:0.0042933)Branch2842:0.027955)Branch3277:0.070657,((272-EPI_ISL_1068365_cl6_C.14_2021-02-04:0.31513,(401-EPI_ISL_1117445_cl6_B.1.1_2020-06-29:0.23084,(357-EPI_ISL_1117386_cl6_B.1.1_2020-07-02:0.22004,362-EPI_ISL_1117392_cl6_B.1.1_2020-06-25:0.16353)Branch2230:0.069263)Branch3416:0.043112)Branch3668:0.0066273,(((7098-EPI_ISL_2346062_cl6_B.1.1.519_2021-01-22:0.24375,8643-EPI_ISL_977500_cl6_B.1.1.519_2021-01-28:0.18397)Branch1686:0.13892,((5372-EPI_ISL_2221873_cl6_B.1.1_2021-01-10:0.10289,5463-EPI_ISL_2241570_cl6_B.1.1_2020-11-26:0.10522)Branch633:0.15139,(8233-EPI_ISL_792626_cl6_B.1.1_2020-10-21:0.092703,(8206-EPI_ISL_792599_cl6_B.1.1_2020-10-19:0,8232-EPI_ISL_792625_cl6_B.1.1_2020-10-20:0)Branch447:0.078768)Branch815:0.128)Branch2763:0.075589)Branch3642:0.010965,(((1005-EPI_ISL_1213343_cl6_B.1.1_2021-01-26:0.19461,8500-EPI_ISL_882666_cl6_B.1.1_2021-01-08:0.15616)Branch1777:0.0085754,(4734-EPI_ISL_2187721_cl6_B.1.1_2021-01-18:0.16453,5847-EPI_ISL_2308434_cl6_B.1.1_2021-02-12:0.18984)Branch1782:0.0079496)Branch1872:0.12813,(8628-EPI_ISL_943973_cl6_B.1.1_2020-09-24:0.2791,((8228-EPI_ISL_792621_cl6_B.1.1_2020-09-30:0,8235-EPI_ISL_792628_cl6_B.1.1_2020-11-04:0)Branch531:0.26415,(((1894-EPI_ISL_1499300_cl6_B.1.1.462_2020-11-09:0.12627,5422-EPI_ISL_2241516_cl6_B.1.1_2020-12-10:0.13908)Branch2017:0.07042,(1055-EPI_ISL_1213434_cl6_B.1.1_2021-01-12:0.16072,(1063-EPI_ISL_1213448_cl6_B.1.1_2020-12-09:0.23683,(4658-EPI_ISL_2157581_cl6_B.1.1_2021-02-04:0.19303,(534-EPI_ISL_1164990_cl6_B.1.1_2021-01-07:0.1919,(5425-EPI_ISL_2241519_cl6_B.1.1_2020-12-09:0.16071,((5432-EPI_ISL_2241527_cl6_B.1.1_2020-11-16:0,8239-EPI_ISL_792636_cl6_B.1.1_2020-11-10:0)Branch975:0.077259,(541-EPI_ISL_1164999_cl6_B.1.1_2020-12-21:0.073378,8231-EPI_ISL_792624_cl6_B.1.1_2020-10-13:0.063827)Branch1545:0.031551)Branch1897:0.026566)Branch2338:0.0081853)Branch2515:0.008675)Branch2688:0.011307)Branch2900:0.011547)Branch3084:0.012089)Branch3265:0.041422,((361-EPI_ISL_1117391_cl6_B.1.1.192_2020-06-25:0.23435,8244-EPI_ISL_792641_cl6_B.1.1.372_2020-11-23:0.22646)Branch3501:0.0096848,((7508-EPI_ISL_500484_cl6_B.1.1_2020-04-08:0.067414,8177-EPI_ISL_792567_cl6_B.1.1_2020-06-10:0.090876)Branch2646:0.066448,((391-EPI_ISL_1117434_cl6_B.1.1_2020-07-02:0.19307,((8229-EPI_ISL_792622_cl6_B.1.1_2020-10-08:0.074384,8241-EPI_ISL_792638_cl6_B.1.1_2020-11-11:0.09293)Branch974:0.11245,(8227-EPI_ISL_792620_cl6_B.1.1_2020-09-30:0.13272,(8221-EPI_ISL_792614_cl6_B.1.1_2020-09-21:0,8224-EPI_ISL_792617_cl6_B.1.1_2020-09-24:0)Branch827:0.094007)Branch1947:0.03746)Branch2633:0.063678)Branch3492:0.0021065,(((367-EPI_ISL_1117399_cl6_B.1.1_2020-06-26:0.116,368-EPI_ISL_1117400_cl6_B.1.1_2020-06-26:0.091526)Branch2040:0.08874,(220-EPI_ISL_1068251_cl6_B.1.1_2020-07-06:0.19894,(378-EPI_ISL_1117413_cl6_B.1.1_2020-06-03:0.18017,891-EPI_ISL_1196285_cl6_B.1.1_2020-09-28:0.22213)Branch3172:0.022553)Branch3430:0.0045374)Branch3466:0.0040783,(7976-EPI_ISL_729822_cl6_B.1.1_2020-05-06:0.21471,(356-EPI_ISL_1117385_cl6_B.1.1.74_2020-07-03:0.1943,((((5427-EPI_ISL_2241521_cl6_B.1.1_2020-11-17:0,5429-EPI_ISL_2241524_cl6_B.1.1_2020-12-10:0)Branch589:0.19683,(388-EPI_ISL_1117428_cl6_B.1.1_2020-07-02:0.17233,8213-EPI_ISL_792606_cl6_B.1.1_2020-08-11:0.17438)Branch3026:0.0018848)Branch3055:0.03068,(5780-EPI_ISL_2298772_cl6_B.1.1_2021-02-01:0.18565,((((8222-EPI_ISL_792615_cl6_B.1.1_2020-09-21:0.10071,((8223-EPI_ISL_792616_cl6_B.1.1_2020-09-23:0,8225-EPI_ISL_792618_cl6_B.1.1_2020-09-24:0)Branch775:0,(8226-EPI_ISL_792619_cl6_B.1.1_2020-09-24:0,(8218-EPI_ISL_792611_cl6_B.1.1_2020-08-31:0,8220-EPI_ISL_792613_cl6_B.1.1_2020-09-16:0)Branch774:0)Branch776:0)Branch777:0.074597)Branch1671:0.071631,(364-EPI_ISL_1117394_cl6_B.1.1_2020-06-26:0.090862,390-EPI_ISL_1117431_cl6_B.1.1_2020-06-25:0.069296)Branch2056:0.044961)Branch2879:0.033277,(374-EPI_ISL_1117407_cl6_B.1.1_2020-06-02:0.17293,(389-EPI_ISL_1117430_cl6_B.1.1_2020-06-25:0.13074,392-EPI_ISL_1117435_cl6_B.1.1_2020-07-02:0.15588)Branch2742:0.0088548)Branch2901:0.032054)Branch3338:0.0037564,(384-EPI_ISL_1117424_cl6_B.1.1_2020-06-03:0.16986,(((268-EPI_ISL_1068322_cl6_B.1.1_2020-05-30:0.18773,(7831-EPI_ISL_717806_cl6_B.1.1_2020-09-03:0.15882,8196-EPI_ISL_792587_cl6_B.1.1_2020-04-23:0.10841)Branch2683:0.037238)Branch3234:0.0039356,(358-EPI_ISL_1117387_cl6_B.1.1_2020-06-24:0.17114,((7987-EPI_ISL_729835_cl6_B.1.1_2020-05-20:0.13147,8616-EPI_ISL_943589_cl6_B.1.1_2020-05-18:0.14951)Branch2781:0.031478,((380-EPI_ISL_1117416_cl6_B.1.1_2020-06-03:0.16405,(379-EPI_ISL_1117415_cl6_B.1.1_2020-06-03:0.15456,7564-EPI_ISL_513580_cl4_B.1.1_2020-05-04:0.15809)Branch3073:0.0063644)Branch3153:0.0041412,((395-EPI_ISL_1117438_cl6_B.1.1_2020-06-26:0.14562,8211-EPI_ISL_792604_cl6_B.1.1_2020-08-06:0.15462)Branch2893:0.02112,(393-EPI_ISL_1117436_cl6_B.1.1_2020-07-03:0.16066,(8205-EPI_ISL_792597_cl6_B.1.1_2020-06-30:0.14501,(7998-EPI_ISL_729848_cl6_B.1.1_2020-07-27:0.14996,(8187-EPI_ISL_792578_cl6_B.1.1_2020-04-20:0.1423,((8194-EPI_ISL_792585_cl6_B.1.1_2020-04-21:0.069187,(((8185-EPI_ISL_792576_cl6_B.1.1_2020-04-17:0,8186-EPI_ISL_792577_cl6_B.1.1_2020-04-18:0)Branch1036:0,(8189-EPI_ISL_792580_cl6_B.1.1_2020-04-20:0,8190-EPI_ISL_792581_cl6_B.1.1_2020-04-20:0)Branch1037:0)Branch1040:0,((8191-EPI_ISL_792582_cl6_B.1.1_2020-04-20:0,8193-EPI_ISL_792584_cl6_B.1.1_2020-04-21:0)Branch1038:0,(8200-EPI_ISL_792591_cl6_B.1.1_2020-04-11:0,8201-EPI_ISL_792592_cl6_B.1.1_2020-04-11:0)Branch1039:0)Branch1041:0)Branch1042:0.056565)Branch1774:0.07464,((7709-EPI_ISL_541384_cl6_B.1.1_2020-04-27:0.1195,7986-EPI_ISL_729834_cl6_B.1.1_2020-04-20:0.11209)Branch2902:0.0028102,(404-EPI_ISL_1117448_cl6_B.1.1_2020-07-02:0.12167,((7357-EPI_ISL_416028_cl6_B.1.1_2020-03-03:0,(7353-EPI_ISL_414014_cl6_B.1.1_2020-03-02:0,7356-EPI_ISL_414017_cl6_B.1.1_2020-03-04:0)Branch1045:0)Branch1046:0.12618,((400-EPI_ISL_1117444_cl6_B.1.1_2020-06-29:0.10346,402-EPI_ISL_1117446_cl6_B.1.1_2020-07-02:0.06849)Branch2012:0.050063,(377-EPI_ISL_1117411_cl6_B.1.1_2020-06-02:0.12264,((397-EPI_ISL_1117441_cl6_B.1.1_2020-06-25:0.10186,(8174-EPI_ISL_792563_cl6_B.1.1_2020-05-25:0,8175-EPI_ISL_792564_cl6_B.1.1_2020-05-25:0)Branch1223:0.11269)Branch2736:0.0056111,(((385-EPI_ISL_1117425_cl6_B.1.1_2020-06-03:0.099649,(8176-EPI_ISL_792566_cl6_B.1.1_2020-06-16:0.099817,((8178-EPI_ISL_792568_cl6_B.1.1_2020-06-26:0,8179-EPI_ISL_792569_cl6_B.1.1_2020-06-26:0)Branch995:0.11955,(7698-EPI_ISL_541373_cl6_B.59_2020-03-20:0.11058,(386-EPI_ISL_1117426_cl6_B.1.1_2020-06-03:0.089944,(475-EPI_ISL_1139066_cl6_B.1.1_2020-03-28:0.08465,((((7358-EPI_ISL_416029_cl6_B.1.1_2020-03-04:0,7363-EPI_ISL_416035_cl6_B.1.1_2020-03-05:0)Branch1486:0,(7367-EPI_ISL_427293_cl6_B.1.1_2020-03-06:0,7374-EPI_ISL_427300_cl6_B.1.1_2020-03-11:0)Branch1487:0)Branch1494:0,((7375-EPI_ISL_427301_cl6_B.1.1_2020-03-11:0,7472-EPI_ISL_468320_cl6_B.1.1_2020-04-13:0)Branch1488:0,(7722-EPI_ISL_572334_cl6_B.1.1_2020-04-08:0,7968-EPI_ISL_729811_cl6_B.1.1_2020-03-22:0)Branch1489:0)Branch1495:0)Branch1498:0,(((8195-EPI_ISL_792586_cl6_B.1.1_2020-04-24:0,8199-EPI_ISL_792590_cl6_B.1.1_2020-04-21:0)Branch1490:0,(8386-EPI_ISL_848625_cl6_B.1.1_2020-03-27:0,8439-EPI_ISL_861874_cl6_B.1.1_2020-03-25:0)Branch1491:0)Branch1496:0,((8659-EPI_ISL_978512_cl6_B.1.1_2020-02-28:0,8680-EPI_ISL_978533_cl6_B.1.1_2020-03-18:0)Branch1492:0,((366-EPI_ISL_1117396_cl6_B.1.1_2020-06-26:0,382-EPI_ISL_1117418_cl6_B.1.1_2020-06-03:0)Branch1484:0,(383-EPI_ISL_1117420_cl6_B.1.1_2020-06-03:0,387-EPI_ISL_1117427_cl6_B.1.1_2020-07-02:0)Branch1485:0)Branch1493:0)Branch1497:0)Branch1499:0)Branch1500:0.065402)Branch2254:0.010515)Branch2450:0.0083312)Branch2605:0.0004905)Branch2610:0.0016817)Branch2640:0.0034711)Branch2693:0.0051765,(376-EPI_ISL_1117410_cl6_B.1.1_2020-06-02:0.10664,8476-EPI_ISL_861911_cl6_B.1.1_2020-04-14:0.11142)Branch2744:0.0016432)Branch2777:0.0011872,((7715-EPI_ISL_541393_cl6_B.1.1_2020-04-21:0.11167,8184-EPI_ISL_792574_cl6_B.1.1_2020-04-23:0.099756)Branch2711:0.0047624,(7703-EPI_ISL_541378_cl6_B.1.1_2020-04-26:0.11786,8454-EPI_ISL_861889_cl6_B.1.1_2020-04-13:0.1157)Branch2745:0.0023902)Branch2791:0.00046265)Branch2797:0.0022264)Branch2827:0.00092519)Branch2849:0.001851)Branch2883:0.0019501)Branch2907:0.00043299)Branch2913:0.0018816)Branch2943:0.0020333)Branch2974:0.00050209)Branch2981:0.0054788)Branch3050:0.0050533)Branch3126:0.0013202)Branch3140:0.0035123)Branch3189:0.0017744)Branch3210:0.0024331)Branch3238:0.0014134)Branch3260:0.0024352)Branch3289:0.0050079,(7699-EPI_ISL_541374_cl6_B.1.1_2020-03-19:0.18629,(8214-EPI_ISL_792607_cl6_B.1.1_2020-08-12:0.14975,(370-EPI_ISL_1117403_cl6_B.1.1_2020-07-03:0.078053,373-EPI_ISL_1117406_cl6_B.1.1_2020-07-03:0.095692)Branch1846:0.057616)Branch2866:0.031548)Branch3307:0.0034853)Branch3348:0.0012086)Branch3362:0.0017829)Branch3378:0.0035712)Branch3402:0.0020401)Branch3427:0.0040599,((360-EPI_ISL_1117389_cl6_B.1.1_2020-06-24:0.19998,5417-EPI_ISL_2241509_cl6_B.1.1_2020-12-27:0.18306)Branch3250:0.019689,(8216-EPI_ISL_792609_cl6_B.1.1_2020-08-20:0.18723,(394-EPI_ISL_1117437_cl6_B.1.1_2020-06-26:0.17287,403-EPI_ISL_1117447_cl6_B.1.1_2020-07-02:0.18173)Branch3420:0.0022669)Branch3436:0.0015466)Branch3451:0.00081368)Branch3459:0.0017976)Branch3471:0.0016581)Branch3485:0.0017011)Branch3499:0.0013086)Branch3511:0.0044701)Branch3539:0.0044515)Branch3573:0.0081835)Branch3615:0.0024453)Branch3628:0.0044895)Branch3643:0.0036806)Branch3661:0.0066507)Branch3674:0.0046147)Branch3691:0.010636)Branch3708:0.010191,(8561-EPI_ISL_918539_cl6_B.1.1_2021-01-08:0.27938,(5434-EPI_ISL_2241534_cl6_B.1.1_2020-12-21:0.22969,(972-EPI_ISL_1213281_cl6_B.1.1_2021-02-01:0.12593,975-EPI_ISL_1213286_cl6_B.1.1_2021-02-01:0.08609)Branch786:0.14271)Branch3053:0.088936)Branch3714:0.0047767)Branch3721:0.011897,(4094-EPI_ISL_2017251_cl6_B.1.1.28_2020-12-03:0.37093,(8613-EPI_ISL_943586_cl6_B.1.1_2020-08-07:0.21182,(7960-EPI_ISL_729801_cl6_B.1.1.28_2020-07-13:0,8587-EPI_ISL_930857_cl6_B.1.1.28_2020-07-23:0)Branch824:0.18116)Branch3555:0.052543)Branch3724:0.010796)Branch3734:0.0026497)Branch3737:0.0034053)Branch3739:0.014897,((4987-EPI_ISL_2196188_cl8_P.2_2021-02-24:0.3743,(305-EPI_ISL_1079159_cl4_N.9_2021-02-03:0.35297,(354-EPI_ISL_1117383_cl6_B.1.1_2020-06-02:0.23065,(592-EPI_ISL_1181373_cl4_B.1.1.33_2020-07-03:0.33638,((596-EPI_ISL_1181377_cl4_B.1.1.33_2020-09-01:0.14454,(595-EPI_ISL_1181376_cl4_B.1.1.33_2020-08-21:0,(593-EPI_ISL_1181374_cl4_B.1.1.33_2020-08-28:0,594-EPI_ISL_1181375_cl4_B.1.1.33_2020-08-24:0)Branch289:0)Branch290:0.10232)Branch488:0.15371,((597-EPI_ISL_1181378_cl4_B.1.1.33_2020-09-08:0.14846,(7954-EPI_ISL_729795_cl4_B.1.1.33_2020-05-27:0,7955-EPI_ISL_729796_cl4_B.1.1.33_2020-05-27:0)Branch352:0.14501)Branch1027:0.044168,(1659-EPI_ISL_1469577_cl4_B.1.1.33_2020-07-16:0.21493,(1724-EPI_ISL_1469663_cl4_B.1.1.33_2020-08-31:0.18682,((502-EPI_ISL_1163698_cl4_B.1.1.161_2020-05-00:0,504-EPI_ISL_1163701_cl4_B.1.1.161_2020-06-00:0)Branch348:0.12626,(1715-EPI_ISL_1469652_cl4_B.1.1.33_2020-11-02:0.13882,(1702-EPI_ISL_1469635_cl4_B.1.1.33_2020-10-09:0.10742,(1776-EPI_ISL_1469759_cl4_B.1.1.33_2020-10-23:0.087665,(1780-EPI_ISL_1469766_cl4_B.1.1.33_2020-10-09:0,(1644-EPI_ISL_1469558_cl4_B.1.1.33_2020-09-03:0,1733-EPI_ISL_1469679_cl4_B.1.1.33_2020-09-12:0)Branch371:0)Branch372:0.074245)Branch575:0.015222)Branch635:0.014398)Branch727:0.011636)Branch821:0.024935)Branch1043:0.021136)Branch1481:0.018139)Branch1678:0.022839)Branch1968:0.0067028)Branch2063:0.015893)Branch2443:0.029981)Branch3075:0.029662)Branch3478:0.081217,((1362-EPI_ISL_1445168_cl8_P.2_2021-03-09:0.078683,3014-EPI_ISL_1966194_cl8_P.2_2021-03-10:0.094547)Branch422:0.32205,(5840-EPI_ISL_2308426_cl8_P.2_2021-01-22:0.27565,((5857-EPI_ISL_2308445_cl8_P.2_2020-12-18:0.23355,(2721-EPI_ISL_1858303_cl8_P.2_2021-04-11:0.088496,7193-EPI_ISL_2385479_cl8_P.2_2021-04-30:0.072434)Branch984:0.18784)Branch3683:0.013006,(((1389-EPI_ISL_1445201_cl8_P.2_2021-03-15:0.088648,3051-EPI_ISL_1966234_cl8_P.2_2021-03-15:0.073343)Branch933:0.19891,((3069-EPI_ISL_1966254_cl8_P.2_2021-03-15:0.28128,3218-EPI_ISL_1966411_cl8_P.2_2021-03-29:0.27296)Branch3544:0.021422,(((5044-EPI_ISL_2196246_cl8_P.2_2021-03-14:0.22752,(1871-EPI_ISL_1495027_cl8_P.2_2021-03-03:0.22529,((2633-EPI_ISL_1795407_cl8_P.2_2021-03-23:0,6511-EPI_ISL_2345384_cl8_P.2_2021-03-23:0)Branch445:0.24384,(1609-EPI_ISL_1468443_cl8_P.2_2021-02-20:0.20509,(4790-EPI_ISL_2187793_cl8_P.2_2021-02-16:0.19934,((4140-EPI_ISL_2017317_cl8_P.2_2021-01-05:0.11746,(4714-EPI_ISL_2187701_cl8_P.2_2021-01-08:0.097368,(4751-EPI_ISL_2187740_cl8_P.2_2021-01-25:0.089461,(4729-EPI_ISL_2187716_cl8_P.2_2021-01-14:0,(4093-EPI_ISL_2017250_cl8_P.2_2020-12-16:0,4142-EPI_ISL_2017319_cl8_P.2_2021-01-02:0)Branch653:0)Branch654:0.068163)Branch1459:0.016378)Branch1628:0.015998)Branch1802:0.070164,(((4660-EPI_ISL_2157586_cl8_P.2_2021-02-24:0.074283,5038-EPI_ISL_2196239_cl8_P.2_2021-02-26:0.099348)Branch830:0.079422,(1847-EPI_ISL_1494995_cl8_P.2_2021-02-27:0.097209,8113-EPI_ISL_770617_cl8_P.2_2020-11-26:0.075991)Branch1505:0.032825)Branch1852:0.065399,((7131-EPI_ISL_2348596_cl8_P.2_2021-01-26:0.16122,(4761-EPI_ISL_2187753_cl8_P.2_2021-01-29:0,(4748-EPI_ISL_2187737_cl8_P.2_2021-01-22:0,4755-EPI_ISL_2187745_cl8_P.2_2021-01-26:0)Branch816:0)Branch817:0.11238)Branch2314:0.029958,(5464-EPI_ISL_2241571_cl8_P.2_2021-01-12:0.15589,(1192-EPI_ISL_1303534_cl8_P.2_2021-02-09:0.15878,(4778-EPI_ISL_2187778_cl8_P.2_2021-02-09:0.14865,((4085-EPI_ISL_2017242_cl8_P.2_2020-12-03:0.10901,(4733-EPI_ISL_2187720_cl8_P.2_2021-01-15:0.11818,(8059-EPI_ISL_770563_cl8_P.2_2020-11-24:0.12173,(4763-EPI_ISL_2187755_cl8_P.2_2021-02-01:0.11252,((4116-EPI_ISL_2017278_cl8_P.2_2020-12-23:0,4704-EPI_ISL_2187687_cl8_P.2_2021-01-04:0)Branch726:0.10745,(4771-EPI_ISL_2187766_cl8_P.2_2021-02-05:0.10231,(4772-EPI_ISL_2187767_cl8_P.2_2021-02-05:0.076473,(7132-EPI_ISL_2348597_cl8_P.2_2021-01-26:0,(519-EPI_ISL_1164974_cl8_P.2_2021-01-28:0,4141-EPI_ISL_2017318_cl8_P.2_2021-01-01:0)Branch970:0)Branch971:0.063391)Branch1768:0.01483)Branch1929:0.0047241)Branch2001:0.0037828)Branch2045:0.001761)Branch2079:0.0027791)Branch2122:0.0020358)Branch2157:0.0055006,(4709-EPI_ISL_2187695_cl8_P.2_2021-01-07:0.11933,4724-EPI_ISL_2187711_cl8_P.2_2021-01-13:0.11202)Branch2253:0.0013741)Branch2287:0.0069099)Branch2417:0.013356)Branch2654:0.0067643)Branch2761:0.0055359)Branch2870:0.0069535)Branch2979:0.0028086)Branch3015:0.0050465)Branch3091:0.0022418)Branch3121:0.011567)Branch3274:0.0060385)Branch3354:0.0098486)Branch3439:0.01864,((912-EPI_ISL_1213161_cl8_P.2_2021-01-26:0.23805,1852-EPI_ISL_1495000_cl8_P.2_2021-02-27:0.33042)Branch3266:0.021825,(3360-EPI_ISL_1966572_cl8_P.2_2021-04-05:0.20875,(3482-EPI_ISL_1966699_cl8_P.2_2021-04-05:0.19897,(1910-EPI_ISL_1520119_cl8_P.2_2021-02-19:0.18893,(1885-EPI_ISL_1498919_cl8_P.2_2021-02-17:0.19111,((1430-EPI_ISL_1445244_cl8_P.2_2021-02-26:0.10984,2904-EPI_ISL_1966075_cl8_P.2_2021-02-27:0.10084)Branch1480:0.033109,(1807-EPI_ISL_1493572_cl8_P.2_2021-02-08:0.12421,(1464-EPI_ISL_1464629_cl8_P.2_2021-03-03:0.11299,(1840-EPI_ISL_1494985_cl8_P.2_2021-02-26:0.10843,(1912-EPI_ISL_1520121_cl8_P.2_2021-02-19:0.096053,(1579-EPI_ISL_1468412_cl8_P.2_2021-02-12:0,8424-EPI_ISL_861676_cl8_P.2_2020-12-23:0)Branch593:0.06924)Branch1242:0.016433)Branch1472:0.0090119)Branch1551:0.0067713)Branch1635:0.018707)Branch1847:0.0087149)Branch1955:0.009291)Branch2093:0.020737)Branch2532:0.04723)Branch3298:0.020817)Branch3496:0.012003)Branch3583:0.012276,(((4767-EPI_ISL_2187760_cl8_P.2_2021-02-03:0.25495,(1876-EPI_ISL_1495041_cl8_P.2_2021-02-01:0.29274,(1606-EPI_ISL_1468440_cl8_P.2_2021-01-11:0.22348,8548-EPI_ISL_918526_cl8_P.2_2020-12-06:0.19656)Branch1899:0.048303)Branch2847:0.012784)Branch3068:0.055567,(((487-EPI_ISL_1161406_cl8_P.2_2021-01-00:0.14287,4258-EPI_ISL_2086601_cl8_P.2_2021-03-00:0.18361)Branch1794:0.07426,(4667-EPI_ISL_2157594_cl8_P.2_2021-03-10:0.18255,(1009-EPI_ISL_1213348_cl8_P.2_2021-01-26:0.07912,5870-EPI_ISL_2308458_cl8_P.2_2021-02-26:0.099145)Branch1673:0.035009)Branch2131:0.051042)Branch3101:0.030992,(4712-EPI_ISL_2187699_cl8_P.2_2021-01-08:0.25598,(4110-EPI_ISL_2017270_cl8_P.2_2020-12-29:0.17806,((4106-EPI_ISL_2017265_cl8_P.2_2020-12-08:0.10004,4139-EPI_ISL_2017316_cl8_P.2_2020-12-30:0.13249)Branch1323:0.086015,(4123-EPI_ISL_2017289_cl8_P.2_2021-02-19:0.095929,4715-EPI_ISL_2187702_cl8_P.2_2021-01-11:0.14526)Branch1830:0.043258)Branch2566:0.01714)Branch2874:0.02992)Branch3297:0.016552)Branch3464:0.023447)Branch3619:0.0039068,((8074-EPI_ISL_770578_cl8_P.2_2020-11-24:0.23596,((4021-EPI_ISL_2003158_cl8_P.2_2020-12-15:0.18291,(5854-EPI_ISL_2308442_cl8_P.2_2021-02-12:0.23533,((1334-EPI_ISL_1445137_cl8_P.2_2021-03-07:0,3017-EPI_ISL_1966197_cl8_P.2_2021-03-09:0)Branch404:0.24447,(3221-EPI_ISL_1966414_cl8_P.2_2021-03-29:0.18831,(1229-EPI_ISL_1358303_cl8_P.2_2021-02-23:0.19145,(1959-EPI_ISL_1533978_cl8_P.2_2021-02-21:0.18801,(4722-EPI_ISL_2187709_cl8_P.2_2021-01-12:0.15935,(1245-EPI_ISL_1381043_cl8_P.2_2021-02-11:0.1436,(1563-EPI_ISL_1465258_cl8_P.2_2021-01-27:0.1317,(5605-EPI_ISL_2249414_cl8_P.2_2020-12-10:0.11637,(8637-EPI_ISL_943986_cl8_P.2_2020-12-22:0.11312,(4721-EPI_ISL_2187708_cl8_P.2_2021-01-11:0.099047,(4717-EPI_ISL_2187704_cl8_P.2_2021-01-11:0.081594,(4742-EPI_ISL_2187730_cl8_P.2_2021-01-20:0,5593-EPI_ISL_2249399_cl8_P.2_2021-02-06:0)Branch734:0.067202)Branch1547:0.014724)Branch1726:0.011378)Branch1841:0.0046495)Branch1892:0.0085731)Branch2014:0.0071809)Branch2123:0.0086528)Branch2317:0.0052725)Branch2425:0.0074)Branch2565:0.015594)Branch2852:0.0099368)Branch3009:0.010632)Branch3158:0.0065689)Branch3256:0.024628,((1312-EPI_ISL_1445114_cl8_P.2_2021-03-08:0,2979-EPI_ISL_1966157_cl8_P.2_2021-03-09:0)Branch631:0.20752,((2011-EPI_ISL_1583691_cl8_P.2_2021-02-27:0.18022,(4670-EPI_ISL_2157597_cl8_P.2_2021-03-16:0.17209,((825-EPI_ISL_1182558_cl8_P.2_2021-01-24:0,839-EPI_ISL_1182582_cl8_P.2_2020-12-26:0)Branch605:0.15814,(1902-EPI_ISL_1520111_cl8_P.2_2021-02-19:0.09342,4664-EPI_ISL_2157590_cl8_P.2_2021-03-02:0.1304)Branch2055:0.03085)Branch2630:0.0031055)Branch2685:0.01662)Branch2972:0.019069,((547-EPI_ISL_1171634_cl8_P.2_2021-01-25:0,5526-EPI_ISL_2245186_cl8_P.2_2021-01-25:0)Branch468:0.20997,(1169-EPI_ISL_1303505_cl8_P.2_2021-01-16:0.20634,((5530-EPI_ISL_2245191_cl8_P.2_2021-01-18:0.16249,(553-EPI_ISL_1171640_cl8_P.2_2021-01-15:0.10765,(551-EPI_ISL_1171638_cl8_P.2_2021-01-18:0.069667,(545-EPI_ISL_1171626_cl8_P.2_2021-01-19:0,5523-EPI_ISL_2245183_cl8_P.2_2021-01-16:0)Branch415:0.091703)Branch800:0.017782)Branch981:0.025961)Branch1382:0.084724,(4112-EPI_ISL_2017273_cl8_P.2_2020-12-03:0.21894,(5600-EPI_ISL_2249408_cl8_P.2_2020-11-26:0.18024,(4800-EPI_ISL_2187810_cl8_P.2_2021-02-23:0.15391,(((2908-EPI_ISL_1966079_cl8_P.2_2021-02-27:0,2929-EPI_ISL_1966101_cl8_P.2_2021-02-27:0)Branch632:0.075347,(1434-EPI_ISL_1445248_cl8_P.2_2021-02-27:0.069777,1438-EPI_ISL_1445252_cl8_P.2_2021-02-27:0.065587)Branch1239:0.01608)Branch1473:0.059452,(2148-EPI_ISL_1664175_cl8_P.2_2021-03-26:0.16172,(573-EPI_ISL_1171661_cl8_P.2_2021-02-15:0.12951,(227-EPI_ISL_1068259_cl8_P.2_2021-01-04:0.1048,(575-EPI_ISL_1171663_cl8_P.2_2021-02-15:0.070437,5501-EPI_ISL_2245073_cl8_P.2_2021-01-02:0.096117)Branch1532:0.013093)Branch1681:0.015739)Branch1868:0.010421)Branch2011:0.012571)Branch2251:0.0075135)Branch2409:0.008775)Branch2588:0.0034353)Branch2655:0.0066065)Branch2775:0.0086534)Branch2944:0.0085642)Branch3079:0.010775)Branch3237:0.017704)Branch3438:0.0080267)Branch3506:0.0025608)Branch3522:0.018167,((((5622-EPI_ISL_2249435_cl8_P.2_2021-02-15:0.31511,(5619-EPI_ISL_2249432_cl8_P.2_2021-03-08:0.2068,(5623-EPI_ISL_2249436_cl8_P.2_2021-02-16:0.22504,(5620-EPI_ISL_2249433_cl8_P.2_2021-03-11:0.15342,5621-EPI_ISL_2249434_cl8_P.2_2020-11-19:0.11767)Branch1665:0.02182)Branch1916:0.016212)Branch2195:0.025788)Branch2730:0.048454,(((1305-EPI_ISL_1445107_cl8_P.2_2021-03-08:0.15281,4677-EPI_ISL_2170901_cl8_P.2_2021-03-03:0.15109)Branch2219:0.017784,(1221-EPI_ISL_1358294_cl8_P.2_2021-02-11:0.1689,((6716-EPI_ISL_2345598_cl8_P.2_2021-03-24:0,(2650-EPI_ISL_1795424_cl8_P.2_2021-03-24:0,2690-EPI_ISL_1821243_cl8_P.2_2021-03-11:0)Branch520:0)Branch521:0.15126,(1260-EPI_ISL_1381058_cl8_P.2_2021-02-10:0.12873,1632-EPI_ISL_1468467_cl8_P.2_2021-01-30:0.12632)Branch1912:0.0075198)Branch2028:0.015777)Branch2329:0.01305)Branch2582:0.030542,((1822-EPI_ISL_1493589_cl8_P.2_2021-02-07:0.19479,(1033-EPI_ISL_1213392_cl8_P.2_2021-01-23:0.16781,(7089-EPI_ISL_2346053_cl8_P.2_2021-01-06:0.13651,((3700-EPI_ISL_1966969_cl8_P.2_2021-04-05:0.069795,(1342-EPI_ISL_1445146_cl8_P.2_2021-03-10:0,2941-EPI_ISL_1966117_cl8_P.2_2021-03-10:0)Branch396:0.065569)Branch587:0.058865,(1818-EPI_ISL_1493585_cl8_P.2_2021-02-11:0.10912,((2655-EPI_ISL_1795429_cl8_P.2_2021-03-22:0,7019-EPI_ISL_2345943_cl8_P.2_2021-03-22:0)Branch380:0.11319,(2657-EPI_ISL_1821205_cl8_P.2_2021-03-19:0.10217,(1633-EPI_ISL_1468468_cl8_P.2_2021-02-22:0.071629,(7092-EPI_ISL_2346056_cl8_P.2_2021-01-07:0.03357,(7087-EPI_ISL_2346050_cl8_P.2_2021-01-02:0,7090-EPI_ISL_2346054_cl8_P.2_2021-01-06:0)Branch427:0.028694)Branch515:0.038406)Branch665:0.016265)Branch796:0.0050436)Branch826:0.0030101)Branch869:0.016383)Branch1021:0.0049717)Branch1048:0.02067)Branch1506:0.024126)Branch1772:0.047664,(5426-EPI_ISL_2241520_cl8_P.2_2021-02-01:0.20012,(1844-EPI_ISL_1494991_cl8_P.2_2021-02-27:0.18463,(1872-EPI_ISL_1495030_cl8_P.2_2021-03-03:0.15389,((1087-EPI_ISL_1219137_cl8_P.2_2021-01-21:0.1296,4669-EPI_ISL_2157596_cl8_P.2_2021-03-12:0.12493)Branch1240:0.048578,(1845-EPI_ISL_1494992_cl8_P.2_2021-02-27:0.15954,(4061-EPI_ISL_2008942_cl8_P.2_2020-11-09:0.1672,(1837-EPI_ISL_1494976_cl8_P.2_2021-02-22:0.1504,(4671-EPI_ISL_2157598_cl8_P.2_2021-04-09:0.12068,((1856-EPI_ISL_1495009_cl8_P.2_2021-03-01:0.088414,5377-EPI_ISL_2222890_cl8_P.2_2021-03-08:0.075496)Branch1008:0.04076,(1858-EPI_ISL_1495013_cl8_P.2_2021-03-03:0.10522,(1853-EPI_ISL_1495002_cl8_P.2_2021-02-27:0.11331,(1064-EPI_ISL_1213449_cl8_P.2_2020-12-09:0.086908,(1855-EPI_ISL_1495006_cl8_P.2_2021-02-26:0.079288,(8452-EPI_ISL_861887_cl8_P.2_2020-11-16:0,(1836-EPI_ISL_1494971_cl8_P.2_2021-01-07:0,1898-EPI_ISL_1520107_cl8_P.2_2021-01-07:0)Branch572:0)Branch573:0.059091)Branch987:0.020023)Branch1328:0.011193)Branch1479:0.007029)Branch1539:0.006661)Branch1626:0.0016263)Branch1643:0.0066822)Branch1730:0.0056878)Branch1781:0.0014583)Branch1793:0.0031504)Branch1834:0.0060134)Branch1906:0.0051911)Branch1976:0.012226)Branch2191:0.024605)Branch2707:0.021561)Branch3098:0.029397)Branch3448:0.023178,((((((1285-EPI_ISL_1445079_cl8_P.2_2021-03-01:0.07639,2935-EPI_ISL_1966110_cl8_P.2_2021-03-03:0.07124)Branch1368:0.14858,((3056-EPI_ISL_1966239_cl8_P.2_2021-03-16:0.19589,(1458-EPI_ISL_1445273_cl8_P.2_2021-02-26:0.16732,((1437-EPI_ISL_1445251_cl8_P.2_2021-02-26:0.067537,2898-EPI_ISL_1966069_cl8_P.2_2021-02-26:0.067827)Branch738:0.10353,((1415-EPI_ISL_1445229_cl8_P.2_2021-02-27:0,2888-EPI_ISL_1966059_cl8_P.2_2021-02-27:0)Branch425:0.12073,(1418-EPI_ISL_1445232_cl8_P.2_2021-02-27:0,2891-EPI_ISL_1966062_cl8_P.2_2021-02-27:0)Branch503:0.093517)Branch1309:0.062239)Branch2004:0.030789)Branch2585:0.010313)Branch2762:0.053784,((1448-EPI_ISL_1445262_cl8_P.2_2021-02-26:0,2928-EPI_ISL_1966100_cl8_P.2_2021-02-27:0)Branch689:0.19156,(7114-EPI_ISL_2346080_cl8_P.2_2020-11-16:0.20027,(3202-EPI_ISL_1966393_cl8_P.2_2021-03-30:0,3414-EPI_ISL_1966626_cl8_P.2_2021-04-05:0)Branch498:0.23049)Branch3226:0.013107)Branch3385:0.01081)Branch3473:0.0053587)Branch3516:0.0045035,(3249-EPI_ISL_1966442_cl8_P.2_2021-03-31:0.24347,((7093-EPI_ISL_2346057_cl8_P.2_2021-01-07:0,7097-EPI_ISL_2346061_cl8_P.2_2021-01-22:0)Branch772:0.15208,(831-EPI_ISL_1182565_cl8_P.2_2021-01-14:0.19142,904-EPI_ISL_1201887_cl8_P.2_2021-01-23:0.18554)Branch2858:0.0068945)Branch2969:0.04856)Branch3523:0.0031471)Branch3546:0.0040695,((1735-EPI_ISL_1469682_cl8_P.2_2020-11-28:0.16877,8048-EPI_ISL_770552_cl8_P.2_2020-11-25:0.13925)Branch2182:0.09245,((4473-EPI_ISL_2106189_cl8_P.2_2021-02-26:0.13399,((4471-EPI_ISL_2106187_cl8_P.2_2021-02-26:0,4472-EPI_ISL_2106188_cl8_P.2_2021-02-26:0)Branch506:0,(4474-EPI_ISL_2106190_cl8_P.2_2021-03-03:0,(4467-EPI_ISL_2106183_cl8_P.2_2021-02-26:0,4470-EPI_ISL_2106186_cl8_P.2_2021-02-26:0)Branch505:0)Branch507:0)Branch508:0.10216)Branch1451:0.14345,((3489-EPI_ISL_1966709_cl8_P.2_2021-04-04:0,3494-EPI_ISL_1966715_cl8_P.2_2021-04-04:0)Branch461:0.24601,((7106-EPI_ISL_2346071_cl8_P.2_2021-03-03:0.19626,(5587-EPI_ISL_2249389_cl8_P.2_2021-03-01:0.17087,(1821-EPI_ISL_1493588_cl8_P.2_2021-02-08:0.18268,(2629-EPI_ISL_1795403_cl8_P.2_2021-03-21:0,6449-EPI_ISL_2345316_cl8_P.2_2021-03-21:0)Branch577:0.16588)Branch2577:0.011209)Branch2759:0.026129)Branch3163:0.010519,(2041-EPI_ISL_1625977_cl8_P.2_2021-02-14:0.26927,(4787-EPI_ISL_2187789_cl8_P.2_2021-02-12:0.19658,((3690-EPI_ISL_1966958_cl8_P.2_2021-04-05:0.10018,((2635-EPI_ISL_1795409_cl8_P.2_2021-03-22:0,2636-EPI_ISL_1795410_cl8_P.2_2021-03-22:0)Branch580:0,(6513-EPI_ISL_2345386_cl8_P.2_2021-03-22:0,6517-EPI_ISL_2345390_cl8_P.2_2021-03-22:0)Branch581:0)Branch582:0.078708)Branch1359:0.098475,(7946-EPI_ISL_717955_cl8_P.2_2020-11-05:0.16992,((1297-EPI_ISL_1445099_cl8_P.2_2021-03-08:0,2959-EPI_ISL_1966136_cl8_P.2_2021-03-09:0)Branch871:0.10346,(907-EPI_ISL_1201890_cl8_P.2_2021-01-25:0.085082,(992-EPI_ISL_1213322_cl8_P.2_2021-01-29:0,8099-EPI_ISL_770603_cl8_P.2_2020-11-26:0)Branch909:0.065102)Branch1745:0.034347)Branch2190:0.021924)Branch2607:0.013764)Branch2835:0.01267)Branch3029:0.009478)Branch3165:0.010484)Branch3303:0.011954)Branch3426:0.01254)Branch3524:0.004905)Branch3559:0.0022104)Branch3575:0.0034545,((4702-EPI_ISL_2187685_cl8_P.2_2021-01-04:0.26462,(114-EPI_ISL_1068145_cl8_P.2_2020-12-09:0.13573,122-EPI_ISL_1068153_cl8_P.2_2020-12-23:0.15446)Branch1360:0.12951)Branch3389:0.026094,((((1057-EPI_ISL_1213438_cl8_P.2_2021-01-11:0.12654,5449-EPI_ISL_2241556_cl8_P.2_2021-02-05:0.16451)Branch1825:0.024294,((2311-EPI_ISL_1795062_cl8_P.2_2021-03-21:0,6548-EPI_ISL_2345421_cl8_P.2_2021-03-21:0)Branch340:0.21716,(336-EPI_ISL_1096123_cl8_P.2_2021-01-28:0.13382,(5430-EPI_ISL_2241525_cl8_P.2_2020-11-27:0.083087,(5456-EPI_ISL_2241563_cl8_P.2_2021-01-04:0.09443,5457-EPI_ISL_2241564_cl8_P.2_2020-12-21:0.074008)Branch819:0.0282)Branch1055:0.015307)Branch1455:0.043348)Branch1937:0.013972)Branch2183:0.087676,((324-EPI_ISL_1086055_cl8_P.2_2021-02-07:0.21275,8083-EPI_ISL_770587_cl8_P.2_2020-11-25:0.17984)Branch3197:0.019422,(1508-EPI_ISL_1464673_cl8_P.2_2021-03-15:0.27924,(8041-EPI_ISL_755653_cl8_P.2_2020-12-12:0.21547,((1429-EPI_ISL_1445243_cl8_P.2_2021-02-26:0.071687,2903-EPI_ISL_1966074_cl8_P.2_2021-02-27:0.063677)Branch1385:0.10275,(1129-EPI_ISL_1261697_cl8_P.2_2021-01-13:0.14933,((1079-EPI_ISL_1219031_cl8_P.2_2021-01-23:0.13765,(5742-EPI_ISL_2292997_cl8_P.2_2021-01-28:0,(5572-EPI_ISL_2249360_cl8_P.2_2021-01-15:0,5738-EPI_ISL_2292993_cl8_P.2_2021-01-15:0)Branch956:0)Branch957:0.095713)Branch2143:0.02245,(8079-EPI_ISL_770583_cl8_P.2_2020-11-25:0.14607,(1253-EPI_ISL_1381051_cl8_P.2_2021-02-11:0.11857,((8443-EPI_ISL_861878_cl8_P.2_2020-11-13:0,8504-EPI_ISL_882671_cl8_P.2_2021-01-13:0)Branch924:0,((1571-EPI_ISL_1465270_cl8_P.2_2021-01-10:0,1907-EPI_ISL_1520116_cl8_P.2_2021-02-05:0)Branch922:0,(2259-EPI_ISL_1734864_cl8_P.2_2021-04-05:0,7947-EPI_ISL_717957_cl8_P.2_2020-11-05:0)Branch923:0)Branch925:0)Branch926:0.086322)Branch1994:0.022446)Branch2389:0.0096848)Branch2574:0.01721)Branch2861:0.010135)Branch3005:0.012297)Branch3177:0.012331)Branch3336:0.0085314)Branch3417:0.013891)Branch3527:0.0049285,((298-EPI_ISL_1078997_cl8_P.2_2021-02-05:0.094083,302-EPI_ISL_1079004_cl8_P.2_2021-02-05:0.13796)Branch561:0.23875,(((959-EPI_ISL_1213258_cl8_P.2_2021-02-04:0.24211,3765-EPI_ISL_1967051_cl8_P.2_2021-04-07:0.21133)Branch3201:0.024958,(1597-EPI_ISL_1468431_cl8_P.2_2021-03-16:0.26468,(5800-EPI_ISL_2298823_cl8_P.2_2021-02-26:0.2516,(((8061-EPI_ISL_770565_cl8_P.2_2020-11-25:0.15104,((4732-EPI_ISL_2187719_cl8_P.2_2021-01-15:0,(4723-EPI_ISL_2187710_cl8_P.2_2021-01-13:0,4730-EPI_ISL_2187717_cl8_P.2_2021-01-15:0)Branch406:0)Branch407:0.14999,(111-EPI_ISL_1068142_cl8_P.2_2020-12-03:0,5537-EPI_ISL_2248761_cl8_P.2_2020-12-29:0)Branch453:0.12806)Branch1509:0.014652)Branch1654:0.030211,(5514-EPI_ISL_2245104_cl8_P.2_2020-11-27:0.17709,(5509-EPI_ISL_2245093_cl8_P.2_2020-11-30:0.14885,5512-EPI_ISL_2245102_cl8_P.2_2021-01-01:0.10538)Branch1510:0.020873)Branch1741:0.023424)Branch2029:0.017295,(8539-EPI_ISL_918517_cl8_P.2_2020-11-10:0.19209,(8550-EPI_ISL_918528_cl8_P.2_2020-12-07:0.18371,(8369-EPI_ISL_848608_cl8_P.2_2020-08-11:0.14907,(1893-EPI_ISL_1499298_cl8_P.2_2020-11-04:0.15695,(8569-EPI_ISL_918547_cl8_P.2_2021-01-06:0.11892,(((8321-EPI_ISL_848558_cl8_P.2_2020-10-21:0,8322-EPI_ISL_848559_cl8_P.2_2020-10-19:0)Branch541:0,(8367-EPI_ISL_848606_cl8_P.2_2020-10-23:0,8536-EPI_ISL_918514_cl8_P.2_2020-10-14:0)Branch542:0)Branch543:0.092242,(8320-EPI_ISL_848557_cl8_P.2_2020-11-03:0,8545-EPI_ISL_918523_cl8_P.2_2020-11-29:0)Branch623:0.072525)Branch1373:0.01561)Branch1552:0.021803)Branch1795:0.013675)Branch1961:0.0094121)Branch2100:0.0077974)Branch2276:0.0048286)Branch2369:0.016092)Branch2681:0.042505)Branch3350:0.013807)Branch3470:0.0076946,((1861-EPI_ISL_1495017_cl8_P.2_2021-03-03:0.29187,(571-EPI_ISL_1171659_cl8_P.2_2021-02-15:0.21392,((2114-EPI_ISL_1664126_cl8_P.2_2021-03-26:0.078216,2719-EPI_ISL_1858281_cl8_P.2_2021-04-10:0.10345)Branch908:0.13138,((963-EPI_ISL_1213265_cl8_P.2_2021-02-03:0.23538,(951-EPI_ISL_1213242_cl8_P.2_2021-02-07:0.20315,((950-EPI_ISL_1213241_cl8_P.2_2021-02-08:0.15343,(961-EPI_ISL_1213261_cl8_P.2_2021-02-03:0.097176,(1004-EPI_ISL_1213342_cl8_P.2_2021-01-26:0.067588,1037-EPI_ISL_1213399_cl8_P.2_2021-01-21:0.078778)Branch900:0.0245)Branch1311:0.029356)Branch1630:0.02345,((957-EPI_ISL_1213254_cl8_P.2_2021-02-04:0.067716,981-EPI_ISL_1213298_cl8_P.2_2021-01-31:0.054154)Branch592:0.10457,(953-EPI_ISL_1213245_cl8_P.2_2021-02-07:0.10963,((998-EPI_ISL_1213333_cl8_P.2_2021-01-27:0,1003-EPI_ISL_1213341_cl8_P.2_2021-01-26:0)Branch547:0.073733,(955-EPI_ISL_1213251_cl8_P.2_2021-02-04:0.068414,983-EPI_ISL_1213302_cl8_P.2_2021-01-31:0.053456)Branch742:0.032691)Branch1031:0.010138)Branch1315:0.034846)Branch1690:0.017483)Branch1896:0.011075)Branch2048:0.010933)Branch2277:0.023794,(275-EPI_ISL_1068368_cl8_P.2_2021-01-26:0.16442,(5749-EPI_ISL_2293014_cl8_P.2_2021-02-22:0.18485,(943-EPI_ISL_1213229_cl8_P.2_2021-02-10:0.1544,((944-EPI_ISL_1213230_cl8_P.2_2021-02-10:0,952-EPI_ISL_1213244_cl8_P.2_2021-02-07:0)Branch504:0.16421,((994-EPI_ISL_1213326_cl8_P.2_2021-01-28:0.064265,999-EPI_ISL_1213335_cl8_P.2_2021-01-27:0.097628)Branch985:0.084054,(5574-EPI_ISL_2249367_cl8_P.2_2021-01-26:0.11232,(993-EPI_ISL_1213324_cl8_P.2_2021-01-28:0.11514,((997-EPI_ISL_1213331_cl8_P.2_2021-01-27:0.087563,1019-EPI_ISL_1213365_cl8_P.2_2021-01-25:0.071375)Branch1363:0.035532,(4807-EPI_ISL_2187818_cl8_P.2_2021-02-24:0.091509,((5039-EPI_ISL_2196240_cl8_P.2_2021-02-24:0,5884-EPI_ISL_2308472_cl8_P.2_2021-02-26:0)Branch692:0,((947-EPI_ISL_1213236_cl8_P.2_2021-02-08:0,949-EPI_ISL_1213239_cl8_P.2_2021-02-08:0)Branch690:0,(958-EPI_ISL_1213256_cl8_P.2_2021-02-04:0,1045-EPI_ISL_1213415_cl8_P.2_2021-01-20:0)Branch691:0)Branch693:0)Branch694:0.07557)Branch1598:0.016413)Branch1766:0.0051639)Branch1821:0.0059127)Branch1883:0.01534)Branch2103:0.0042414)Branch2185:0.0066421)Branch2335:0.0021719)Branch2379:0.0017061)Branch2418:0.016753)Branch2727:0.011491)Branch2933:0.015361)Branch3155:0.014285)Branch3343:0.018314,(5471-EPI_ISL_2241580_cl8_P.2_2021-01-14:0.28306,(1575-EPI_ISL_1465275_cl8_P.2_2021-01-02:0.21412,((2640-EPI_ISL_1795414_cl8_P.2_2021-03-20:0.10861,6575-EPI_ISL_2345448_cl8_P.2_2021-03-20:0.094987)Branch977:0.10437,(2002-EPI_ISL_1583661_cl8_P.2_2021-02-14:0.14653,(1032-EPI_ISL_1213390_cl8_P.2_2021-01-23:0.069078,5421-EPI_ISL_2241515_cl8_P.2_2021-02-03:0.099735)Branch840:0.042438)Branch1458:0.07504)Branch2529:0.021911)Branch2927:0.03778)Branch3424:0.010248)Branch3507:0.0034356)Branch3530:0.0039469)Branch3558:0.00071372)Branch3564:0.0041586)Branch3592:0.00090311)Branch3598:0.0010422,((4747-EPI_ISL_2187736_cl8_P.2_2021-01-22:0.27637,(1112-EPI_ISL_1240642_cl8_P.2_2021-03-01:0.28088,(8064-EPI_ISL_770568_cl8_P.2_2020-11-25:0.15565,(331-EPI_ISL_1092360_cl8_P.2_2021-02-08:0.19392,(523-EPI_ISL_1164979_cl8_P.2_2021-01-19:0.21057,(1155-EPI_ISL_1293073_cl8_P.2_2021-02-01:0.12608,((8066-EPI_ISL_770570_cl8_P.2_2020-11-24:0,8100-EPI_ISL_770604_cl8_P.2_2020-11-26:0)Branch894:0,(8102-EPI_ISL_770606_cl8_P.2_2020-11-26:0,8112-EPI_ISL_770616_cl8_P.2_2020-11-27:0)Branch895:0)Branch896:0.091942)Branch2015:0.034113)Branch2618:0.011158)Branch2806:0.010173)Branch2968:0.032238)Branch3384:0.023285)Branch3565:0.0049864,((7149-EPI_ISL_2375797_cl8_P.2_2021-02-05:0.26248,(5617-EPI_ISL_2249430_cl8_P.2_2021-02-27:0.27799,(942-EPI_ISL_1213227_cl8_P.2_2021-02-10:0.19955,2014-EPI_ISL_1583703_cl8_P.2_2020-06-26:0.15431)Branch2368:0.065959)Branch3408:0.014218)Branch3525:0.007952,(((1622-EPI_ISL_1468456_cl8_P.2_2021-02-02:0,1623-EPI_ISL_1468457_cl8_P.2_2021-02-02:0)Branch611:0.21727,(1566-EPI_ISL_1465262_cl8_P.2_2021-01-19:0.24643,(985-EPI_ISL_1213307_cl8_P.2_2021-01-29:0.22283,(1110-EPI_ISL_1240640_cl8_P.2_2020-12-01:0.15382,1111-EPI_ISL_1240641_cl8_P.2_2020-12-12:0.17497)Branch2671:0.057978)Branch3472:0.0058107)Branch3520:0.0012902)Branch3526:0.0057158,(((525-EPI_ISL_1164981_cl8_P.2_2021-01-18:0.19812,(5510-EPI_ISL_2245095_cl8_P.2_2021-02-18:0.23325,(2641-EPI_ISL_1795415_cl8_P.2_2021-03-23:0,6604-EPI_ISL_2345479_cl8_P.2_2021-03-23:0)Branch509:0.22261)Branch3294:0.014685)Branch3443:0.013229,(5585-EPI_ISL_2249384_cl8_P.2_2021-01-29:0.27053,(5588-EPI_ISL_2249390_cl8_P.2_2021-02-03:0.18726,(5640-EPI_ISL_2249460_cl8_P.2_2021-01-05:0.13157,5739-EPI_ISL_2292994_cl8_P.2_2021-01-20:0.15013)Branch1986:0.015689)Branch2291:0.073644)Branch3449:0.012426)Branch3547:0.0022611,((4017-EPI_ISL_2003154_cl8_P.2_2020-12-02:0.17796,(550-EPI_ISL_1171637_cl8_P.2_2021-01-06:0,5529-EPI_ISL_2245190_cl8_P.2_2021-01-06:0)Branch557:0.14735)Branch2178:0.091085,(((5515-EPI_ISL_2245105_cl8_P.2_2020-12-07:0.17274,(((5496-EPI_ISL_2245067_cl8_P.2_2020-12-05:0.078792,5502-EPI_ISL_2245077_cl8_P.2_2020-11-26:0.097629)Branch1322:0.052137,(5495-EPI_ISL_2245066_cl8_P.2_2020-11-19:0.13104,5508-EPI_ISL_2245092_cl8_P.2_2020-11-23:0.11474)Branch1791:0.010943)Branch1919:0.02413,((5494-EPI_ISL_2245065_cl8_P.2_2020-11-19:0.14499,5500-EPI_ISL_2245072_cl8_P.2_2020-12-28:0.12952)Branch1682:0.036795,(5516-EPI_ISL_2245106_cl8_P.2_2020-12-21:0.14705,(5499-EPI_ISL_2245070_cl8_P.2_2020-12-17:0.14739,(5493-EPI_ISL_2245064_cl8_P.2_2020-12-15:0.12521,5497-EPI_ISL_2245068_cl8_P.2_2020-12-05:0.12621)Branch1514:0.015293)Branch1672:0.021362)Branch1913:0.016583)Branch2200:0.0069608)Branch2365:0.026818)Branch2887:0.04571,(7091-EPI_ISL_2346055_cl8_P.2_2021-01-07:0.25691,(5540-EPI_ISL_2248765_cl8_P.2_2021-01-19:0.26821,(1128-EPI_ISL_1261696_cl8_P.2_2021-02-03:0.2832,((8556-EPI_ISL_918534_cl8_P.2_2020-12-21:0.24024,(527-EPI_ISL_1164983_cl8_P.2_2021-01-17:0.094518,8538-EPI_ISL_918516_cl8_P.2_2020-11-23:0.085844)Branch1310:0.075422)Branch2283:0.041455,(521-EPI_ISL_1164976_cl8_P.2_2021-01-25:0.21937,(8567-EPI_ISL_918545_cl8_P.2_2021-01-06:0.21578,((5797-EPI_ISL_2298816_cl8_P.2_2021-02-08:0.094963,8583-EPI_ISL_918561_cl8_P.2_2021-01-10:0.1012)Branch877:0.12728,(529-EPI_ISL_1164985_cl8_P.2_2021-01-15:0.22825,(526-EPI_ISL_1164982_cl8_P.2_2021-01-18:0.21543,(8579-EPI_ISL_918557_cl8_P.2_2021-01-02:0.18521,(8173-EPI_ISL_792562_cl8_P.2_2020-10-13:0.15385,((1175-EPI_ISL_1303511_cl8_P.2_2021-01-27:0.13859,(1179-EPI_ISL_1303516_cl8_P.2_2021-01-14:0.093103,4128-EPI_ISL_2017302_cl8_P.2_2020-12-22:0.074191)Branch1356:0.023668)Branch1627:0.048214,((520-EPI_ISL_1164975_cl8_P.2_2021-01-28:0.13088,4898-EPI_ISL_2187930_cl8_P.2_2021-03-31:0.14314)Branch1837:0.022675,(5794-EPI_ISL_2298808_cl8_P.2_2021-02-05:0.15417,(8580-EPI_ISL_918558_cl8_P.2_2021-01-02:0.1201,(8577-EPI_ISL_918555_cl8_P.2_2020-12-23:0.1114,((5538-EPI_ISL_2248762_cl8_P.2_2021-01-04:0.11888,5770-EPI_ISL_2298747_cl8_P.2_2020-12-07:0.11784)Branch1787:0.0017359,(8435-EPI_ISL_861870_cl8_P.2_2020-10-23:0.12474,(1561-EPI_ISL_1465255_cl8_P.2_2021-02-06:0.11304,(4655-EPI_ISL_2157573_cl8_P.2_2020-12-03:0.11162,(8571-EPI_ISL_918549_cl8_P.2_2021-01-05:0.10599,(8574-EPI_ISL_918552_cl8_P.2_2020-12-04:0.081747,(537-EPI_ISL_1164993_cl8_P.2_2021-01-02:0.069566,(((8323-EPI_ISL_848560_cl8_P.2_2020-10-19:0,8368-EPI_ISL_848607_cl8_P.2_2020-10-16:0)Branch718:0,(8578-EPI_ISL_918556_cl8_P.2_2020-12-26:0,8582-EPI_ISL_918560_cl8_P.2_2021-01-09:0)Branch719:0)Branch722:0,(((422-EPI_ISL_1121325_cl8_P.2_2021-01-19:0,4088-EPI_ISL_2017245_cl8_P.2_2020-12-08:0)Branch714:0,(4134-EPI_ISL_2017310_cl8_P.2_2021-01-05:0,5549-EPI_ISL_2248775_cl8_P.2_2020-12-20:0)Branch715:0)Branch720:0,((5551-EPI_ISL_2248784_cl8_P.2_2020-11-22:0,5552-EPI_ISL_2248785_cl8_P.2_2020-12-02:0)Branch716:0,(5790-EPI_ISL_2298800_cl8_P.2_2021-01-28:0,8171-EPI_ISL_792560_cl8_P.2_2020-11-06:0)Branch717:0)Branch721:0)Branch723:0)Branch724:0.059777)Branch1456:0.014034)Branch1603:0.0083966)Branch1679:0.0048817)Branch1747:0.00432)Branch1783:0.0018913)Branch1803:0.00049803)Branch1809:0.0021713)Branch1832:0.0023851)Branch1858:0.013793)Branch2035:0.0076294)Branch2166:0.0062928)Branch2307:0.0068062)Branch2440:0.0081265)Branch2592:0.0071133)Branch2717:0.0011519)Branch2731:0.0032897)Branch2799:0.0034188)Branch2865:0.0041886)Branch2928:0.0092582)Branch3074:0.0031124)Branch3116:0.0048291)Branch3184:0.020449)Branch3429:0.0040021)Branch3462:0.009868,((1026-EPI_ISL_1213378_cl8_P.2_2021-01-25:0.22607,((4653-EPI_ISL_2157561_cl8_P.2_2020-04-13:0.10745,4672-EPI_ISL_2157599_cl8_P.2_2021-04-13:0.10977)Branch1959:0.072777,((5824-EPI_ISL_2308410_cl8_P.2_2021-01-18:0.17461,(1039-EPI_ISL_1213402_cl8_P.2_2021-01-21:0.14378,5777-EPI_ISL_2298767_cl8_P.2_2021-01-29:0.17603)Branch2488:0.0085061)Branch2644:0.030187,((1144-EPI_ISL_1293061_cl8_P.2_2021-02-05:0.06879,1153-EPI_ISL_1293071_cl8_P.2_2021-02-04:0.054517)Branch1308:0.10706,(7924-EPI_ISL_717929_cl8_P.2_2020-10-27:0.15635,(1968-EPI_ISL_1533995_cl8_P.2_2021-01-29:0.14922,((1090-EPI_ISL_1239115_cl8_P.2_2020-12-27:0.092069,4108-EPI_ISL_2017267_cl8_P.2_2020-12-16:0.077451)Branch1826:0.041707,(5610-EPI_ISL_2249422_cl8_P.2_2020-12-31:0.10442,(1732-EPI_ISL_1469678_cl8_P.2_2020-11-29:0.11184,(5632-EPI_ISL_2249452_cl8_P.2_2021-02-09:0.091948,(7919-EPI_ISL_717922_cl8_P.2_2020-10-29:0.081227,((7921-EPI_ISL_717926_cl8_P.2_2020-10-26:0,7930-EPI_ISL_717935_cl8_P.2_2020-10-29:0)Branch932:0.034041,(7929-EPI_ISL_717934_cl8_P.2_2020-10-29:0,7936-EPI_ISL_717941_cl8_P.2_2020-10-30:0)Branch989:0.028223)Branch1448:0.035562)Branch1810:0.013628)Branch1973:0.0090987)Branch2112:0.0060744)Branch2235:0.015289)Branch2524:0.010258)Branch2706:0.0031363)Branch2752:0.0048325)Branch2843:0.018581)Branch3125:0.0094699)Branch3253:0.0067454)Branch3332:0.019143,(((563-EPI_ISL_1171651_cl8_P.2_2021-02-01:0.22884,969-EPI_ISL_1213275_cl8_P.2_2021-02-01:0.19161)Branch3178:0.027514,((1109-EPI_ISL_1239139_cl8_P.2_2021-01-15:0.21322,(1817-EPI_ISL_1493584_cl8_P.2_2021-02-12:0.22011,(1100-EPI_ISL_1239128_cl8_P.2_2021-01-08:0.12131,1843-EPI_ISL_1494990_cl8_P.2_2021-02-27:0.15362)Branch1867:0.058553)Branch2912:0.012454)Branch3100:0.029524,((2620-EPI_ISL_1795392_cl8_P.2_2021-03-21:0,6479-EPI_ISL_2345348_cl8_P.2_2021-03-21:0)Branch501:0.23549,(5451-EPI_ISL_2241558_cl8_P.2_2021-02-09:0.20278,(978-EPI_ISL_1213293_cl8_P.2_2021-02-01:0.1403,5467-EPI_ISL_2241574_cl8_P.2_2020-12-11:0.12188)Branch2023:0.022916)Branch2448:0.062023)Branch3386:0.0075338)Branch3447:0.0034581)Branch3475:0.0024665,((4659-EPI_ISL_2157582_cl8_P.2_2021-02-12:0.28048,(5636-EPI_ISL_2249456_cl8_P.2_2021-02-19:0.18489,(1621-EPI_ISL_1468455_cl8_P.2_2021-01-31:0.13392,(1932-EPI_ISL_1533698_cl8_P.2_2021-02-10:0,(1610-EPI_ISL_1468444_cl8_P.2_2021-02-03:0,1612-EPI_ISL_1468446_cl8_P.2_2021-02-11:0)Branch671:0)Branch672:0.1032)Branch1853:0.050377)Branch2728:0.048647)Branch3405:0.0081078,(((5476-EPI_ISL_2241585_cl8_P.2_2021-02-13:0.22181,(1006-EPI_ISL_1213344_cl8_P.2_2021-01-26:0.17981,1046-EPI_ISL_1213417_cl8_P.2_2021-01-19:0.17849)Branch2550:0.038955)Branch3175:0.02514,((572-EPI_ISL_1171660_cl8_P.2_2021-02-15:0.23897,(1027-EPI_ISL_1213379_cl8_P.2_2021-01-25:0.19763,(4758-EPI_ISL_2187750_cl8_P.2_2021-01-28:0.20787,(4095-EPI_ISL_2017252_cl8_P.2_2020-12-03:0.24089,((322-EPI_ISL_1086050_cl8_P.2_2021-02-10:0,5521-EPI_ISL_2245181_cl8_P.2_2021-02-10:0)Branch514:0.18364,(1011-EPI_ISL_1213352_cl8_P.2_2021-01-26:0.10503,(1016-EPI_ISL_1213360_cl8_P.2_2021-01-26:0.084599,4656-EPI_ISL_2157574_cl8_P.2_2020-12-06:0.074234)Branch1797:0.012643)Branch1944:0.039421)Branch2657:0.011503)Branch2863:0.011409)Branch3034:0.0069778)Branch3136:0.021308)Branch3396:0.0051436,(((855-EPI_ISL_1182605_cl8_P.2_2020-12-04:0.23189,(1323-EPI_ISL_1445125_cl8_P.2_2021-03-08:0,2994-EPI_ISL_1966172_cl8_P.2_2021-03-09:0)Branch584:0.20866)Branch3278:0.012399,((3320-EPI_ISL_1966517_cl8_P.2_2021-03-29:0.1581,(8560-EPI_ISL_918538_cl8_P.2_2021-01-07:0.12346,8565-EPI_ISL_918543_cl8_P.2_2021-01-13:0.1187)Branch2081:0.027175)Branch2613:0.049352,(1014-EPI_ISL_1213357_cl8_P.2_2021-01-26:0.19732,((1049-EPI_ISL_1213424_cl8_P.2_2021-01-18:0,1050-EPI_ISL_1213425_cl8_P.2_2021-01-18:0)Branch595:0.17332,(1914-EPI_ISL_1520125_cl8_P.2_2021-02-19:0.1867,(343-EPI_ISL_1096130_cl8_P.2_2021-02-08:0.1362,1916-EPI_ISL_1520128_cl8_P.2_2021-02-19:0.15215)Branch2589:0.0064343)Branch2698:0.003931)Branch2755:0.017842)Branch3035:0.024657)Branch3360:0.0057808)Branch3407:0.0031597,(((7133-EPI_ISL_2348598_cl8_P.2_2021-02-11:0.24837,(4131-EPI_ISL_2017306_cl8_P.2_2021-02-18:0.16421,((2645-EPI_ISL_1795419_cl8_P.2_2021-03-22:0,6689-EPI_ISL_2345571_cl8_P.2_2021-03-22:0)Branch556:0.17477,(1337-EPI_ISL_1445140_cl8_P.2_2021-03-09:0.07686,3002-EPI_ISL_1966180_cl8_P.2_2021-03-10:0.099537)Branch1531:0.075348)Branch2677:0.0073457)Branch2802:0.019453)Branch3099:0.023792,(((5154-EPI_ISL_2196364_cl8_P.2_2021-03-01:0.17865,8076-EPI_ISL_770580_cl8_P.2_2020-11-25:0.16159)Branch2857:0.022064,((1509-EPI_ISL_1464674_cl8_P.2_2021-03-08:0,1511-EPI_ISL_1464676_cl8_P.2_2021-03-02:0)Branch549:0.20555,(863-EPI_ISL_1182615_cl8_P.2_2020-11-25:0.15111,868-EPI_ISL_1182620_cl8_P.2_2020-11-21:0.13116)Branch2561:0.034796)Branch3119:0.0043994)Branch3176:0.0087876,(7925-EPI_ISL_717930_cl8_P.2_2020-10-27:0.2027,(872-EPI_ISL_1182625_cl8_P.2_2020-11-17:0.17767,((5768-EPI_ISL_2298743_cl8_P.2_2021-01-08:0.1619,(895-EPI_ISL_1196290_cl8_P.2_2020-10-26:0.13778,898-EPI_ISL_1196294_cl8_P.2_2020-10-26:0.12606)Branch2145:0.014885)Branch2466:0.02356,(7923-EPI_ISL_717928_cl8_P.2_2020-10-27:0.13471,(8563-EPI_ISL_918541_cl8_P.2_2021-01-04:0,8564-EPI_ISL_918542_cl8_P.2_2021-01-04:0)Branch640:0.1511)Branch2542:0.021665)Branch2899:0.012629)Branch3087:0.011183)Branch3232:0.0040856)Branch3292:0.0093842)Branch3391:0.003264,((1180-EPI_ISL_1303518_cl8_P.2_2021-02-10:0.22509,(492-EPI_ISL_1161411_cl8_P.2_2021-01-00:0.24221,((485-EPI_ISL_1161404_cl8_P.2_2021-01-00:0,490-EPI_ISL_1161409_cl8_P.2_2021-01-00:0)Branch567:0.19205,(483-EPI_ISL_1161402_cl8_P.2_2021-01-00:0.17638,(488-EPI_ISL_1161407_cl8_P.2_2021-01-00:0.14753,(484-EPI_ISL_1161403_cl8_P.2_2021-01-00:0.088551,489-EPI_ISL_1161408_cl8_P.2_2021-01-00:0.070887)Branch1820:0.043751)Branch2509:0.020908)Branch2871:0.01322)Branch3071:0.013109)Branch3246:0.010567)Branch3376:0.0044579,((4668-EPI_ISL_2157595_cl8_P.2_2021-03-10:0.2071,(8551-EPI_ISL_918529_cl8_P.2_2020-12-19:0.098471,8552-EPI_ISL_918530_cl8_P.2_2020-12-19:0.074819)Branch1653:0.08363)Branch2961:0.032616,((4185-EPI_ISL_2017465_cl8_P.2_2021-01-05:0.19869,(1020-EPI_ISL_1213367_cl8_P.2_2021-01-25:0.1877,((4662-EPI_ISL_2157588_cl8_P.2_2021-02-27:0.10849,(5371-EPI_ISL_2221860_cl8_P.2_2021-01-03:0.11266,(1022-EPI_ISL_1213370_cl8_P.2_2021-01-25:0.072643,1041-EPI_ISL_1213406_cl8_P.2_2021-01-21:0.093245)Branch1849:0.012886)Branch2018:0.0069558)Branch2120:0.03241,(5455-EPI_ISL_2241562_cl8_P.2_2021-01-08:0.14121,(1706-EPI_ISL_1469639_cl8_P.2_2020-11-26:0.08321,1775-EPI_ISL_1469757_cl8_P.2_2020-11-26:0.11502)Branch1839:0.030324)Branch2309:0.023469)Branch2726:0.018277)Branch3016:0.021319)Branch3308:0.0074231,((1143-EPI_ISL_1293060_cl8_P.2_2021-01-31:0.21445,1157-EPI_ISL_1293076_cl8_P.2_2021-02-08:0.2253)Branch3252:0.011311,(((4710-EPI_ISL_2187696_cl8_P.2_2021-01-07:0.19658,((1769-EPI_ISL_1469744_cl8_P.2_2020-11-27:0.10154,8062-EPI_ISL_770566_cl8_P.2_2020-11-24:0.10771)Branch1367:0.12811,(4479-EPI_ISL_2139512_cl8_P.2_2021-03-15:0.21457,((2621-EPI_ISL_1795393_cl8_P.2_2021-03-22:0,2622-EPI_ISL_1795394_cl8_P.2_2021-03-23:0)Branch612:0,(6690-EPI_ISL_2345572_cl8_P.2_2021-03-22:0,6699-EPI_ISL_2345581_cl8_P.2_2021-03-23:0)Branch613:0)Branch614:0.19748)Branch3236:0.0040571)Branch3295:0.0030694)Branch3330:0.0021113,((((546-EPI_ISL_1171628_cl8_P.2_2021-01-22:0.12662,1193-EPI_ISL_1303535_cl8_P.2_2021-02-15:0.20527)Branch2218:0.06252,((5584-EPI_ISL_2249383_cl8_P.2_2021-02-04:0.24402,((2628-EPI_ISL_1795402_cl8_P.2_2021-03-25:0,5973-EPI_ISL_2344676_cl8_P.2_2021-03-25:0)Branch576:0.10071,(5268-EPI_ISL_2209584_cl8_P.2_2021-03-25:0,5972-EPI_ISL_2344673_cl8_P.2_2021-03-25:0)Branch710:0.071298)Branch1592:0.086705)Branch2862:0.026185,(8559-EPI_ISL_918537_cl8_P.2_2021-01-07:0.18385,(1819-EPI_ISL_1493586_cl8_P.2_2021-02-09:0.12601,1820-EPI_ISL_1493587_cl8_P.2_2021-02-08:0.12725)Branch1533:0.099452)Branch3038:0.013731)Branch3223:0.0030892)Branch3269:0.0042816,((1605-EPI_ISL_1468439_cl8_P.2_2021-01-09:0.1567,1979-EPI_ISL_1534006_cl8_P.2_2021-02-25:0.19586)Branch2914:0.028188,((1614-EPI_ISL_1468448_cl8_P.2_2021-02-24:0.19036,5466-EPI_ISL_2241573_cl8_P.2_2021-01-15:0.19596)Branch3133:0.011255,((((481-EPI_ISL_1139075_cl8_P.2_2021-02-15:0.14165,(1010-EPI_ISL_1213350_cl8_P.2_2021-01-26:0.097939,1018-EPI_ISL_1213364_cl8_P.2_2021-01-26:0.074206)Branch1329:0.092942)Branch2690:0.034296,(300-EPI_ISL_1079000_cl8_P.2_2021-02-05:0.17239,2677-EPI_ISL_1821230_cl8_P.2_2021-01-28:0.18438)Branch3141:0.0049157)Branch3205:0.0031045,((834-EPI_ISL_1182573_cl8_P.2_2021-01-04:0.19817,1562-EPI_ISL_1465257_cl8_P.2_2021-01-31:0.13597)Branch2619:0.038523,((5791-EPI_ISL_2298803_cl8_P.2_2021-01-30:0.17795,(1222-EPI_ISL_1358295_cl8_P.2_2021-02-11:0.092912,8684-EPI_ISL_983863_cl8_P.2_2021-02-01:0.094638)Branch1874:0.049544)Branch2714:0.028444,((5787-EPI_ISL_2298791_cl8_P.2_2021-01-14:0.16572,(5786-EPI_ISL_2298790_cl8_P.2_2021-01-11:0.15445,(5789-EPI_ISL_2298799_cl8_P.2_2021-01-18:0.1578,(5553-EPI_ISL_2248786_cl8_P.2_2020-12-15:0.14525,(5503-EPI_ISL_2245079_cl8_P.2_2020-12-26:0.10877,(5792-EPI_ISL_2298804_cl8_P.2_2021-02-02:0.10251,(5542-EPI_ISL_2248767_cl8_P.2_2021-01-28:0.10646,(5776-EPI_ISL_2298760_cl8_P.2_2020-12-11:0.068629,5793-EPI_ISL_2298806_cl8_P.2_2021-02-02:0.092374)Branch1776:0.011293)Branch1900:0.0080032)Branch2006:0.0096277)Branch2152:0.01344)Branch2431:0.0053039)Branch2521:0.005151)Branch2612:0.010604)Branch2800:0.01795,((1096-EPI_ISL_1239124_cl8_P.2_2021-01-05:0.16956,1826-EPI_ISL_1493594_cl8_P.2_2021-01-28:0.20138)Branch2669:0.021583,(5802-EPI_ISL_2298826_cl8_P.2_2021-02-26:0.18826,(((2649-EPI_ISL_1795423_cl8_P.2_2021-03-23:0,6701-EPI_ISL_2345583_cl8_P.2_2021-03-23:0)Branch423:0.18699,(4117-EPI_ISL_2017279_cl8_P.2_2020-12-16:0.16817,(5369-EPI_ISL_2221767_cl8_P.2_2021-01-14:0.16793,(4766-EPI_ISL_2187759_cl8_P.2_2021-02-03:0.13302,(4098-EPI_ISL_2017255_cl8_P.2_2020-12-29:0,4705-EPI_ISL_2187690_cl8_P.2_2021-01-05:0)Branch522:0.10355)Branch1465:0.04256)Branch1936:0.0063329)Branch2032:0.0029162)Branch2076:0.025731,(2310-EPI_ISL_1786569_cl8_P.2_2021-03-05:0.15253,((2642-EPI_ISL_1795416_cl8_P.2_2021-03-24:0,6628-EPI_ISL_2345505_cl8_P.2_2021-03-24:0)Branch664:0.10982,(4091-EPI_ISL_2017248_cl8_P.2_2020-12-15:0.090754,(1181-EPI_ISL_1303519_cl8_P.2_2021-02-08:0,1184-EPI_ISL_1303523_cl8_P.2_2021-02-09:0)Branch811:0.076478)Branch1744:0.017444)Branch1922:0.025075)Branch2357:0.013197)Branch2603:0.0095765)Branch2758:0.015029)Branch3010:0.0047315)Branch3076:0.0057426)Branch3148:0.0046987)Branch3211:0.0025442)Branch3249:0.0012969,(((1903-EPI_ISL_1520112_cl8_P.2_2021-02-19:0.19122,(1082-EPI_ISL_1219037_cl8_P.2_2021-01-21:0.11602,(1951-EPI_ISL_1533721_cl8_P.2_2021-03-06:0.06759,(1616-EPI_ISL_1468450_cl8_P.2_2021-02-09:0,2037-EPI_ISL_1625973_cl8_P.2_2021-03-13:0)Branch529:0.055023)Branch825:0.10566)Branch2345:0.050149)Branch3181:0.00349,((4022-EPI_ISL_2003159_cl8_P.2_2020-12-26:0.20456,(4788-EPI_ISL_2187791_cl8_P.2_2021-02-15:0.18466,((902-EPI_ISL_1196300_cl8_P.2_2021-02-04:0.16907,1928-EPI_ISL_1533693_cl8_P.2_2021-01-22:0.16267)Branch2536:0.036737,((5539-EPI_ISL_2248764_cl8_P.2_2021-01-13:0.17264,(5843-EPI_ISL_2308429_cl8_P.2_2021-01-18:0.15533,5856-EPI_ISL_2308444_cl8_P.2_2021-01-10:0.172)Branch2194:0.02869)Branch2735:0.02166,(1051-EPI_ISL_1213427_cl8_P.2_2021-01-13:0.21022,(5441-EPI_ISL_2241548_cl8_P.2_2021-01-21:0.14167,(4663-EPI_ISL_2157589_cl8_P.2_2021-03-01:0.09422,(8238-EPI_ISL_792634_cl8_P.2_2020-11-10:0,(5413-EPI_ISL_2241499_cl8_P.2_2020-12-18:0,5461-EPI_ISL_2241568_cl8_P.2_2021-01-22:0)Branch843:0)Branch844:0.073098)Branch1762:0.032251)Branch2192:0.049129)Branch3045:0.002318)Branch3081:0.0025188)Branch3114:0.0027711)Branch3146:0.002573)Branch3183:0.0023713,((((1617-EPI_ISL_1468451_cl8_P.2_2021-02-23:0.14769,(1098-EPI_ISL_1239126_cl8_P.2_2020-12-18:0.11001,5893-EPI_ISL_2344427_cl8_P.2_2020-11-10:0.11787)Branch1731:0.016086)Branch1902:0.058464,(1035-EPI_ISL_1213395_cl8_P.2_2021-01-22:0.15389,((552-EPI_ISL_1171639_cl8_P.2_2021-01-12:0,5531-EPI_ISL_2245192_cl8_P.2_2021-01-12:0)Branch571:0.17255,(8437-EPI_ISL_861872_cl8_P.2_2020-11-13:0.14949,(8045-EPI_ISL_756294_cl8_P.2_2020-10-26:0.074099,8445-EPI_ISL_861880_cl8_P.2_2020-11-13:0.10415)Branch1763:0.031769)Branch2184:0.020964)Branch2609:0.015095)Branch2864:0.0056474)Branch2947:0.014994,((8427-EPI_ISL_861679_cl8_P.2_2020-12-28:0.21966,(1089-EPI_ISL_1239113_cl8_P.2_2021-02-18:0.13322,1636-EPI_ISL_1468472_cl8_P.2_2021-02-05:0.11945)Branch2193:0.03188)Branch2773:0.018662,((8686-EPI_ISL_983867_cl8_P.2_2021-02-01:0.17584,(5582-EPI_ISL_2249381_cl8_P.2_2021-01-09:0.17359,(5532-EPI_ISL_2245193_cl8_P.2_2021-01-26:0.157,8252-EPI_ISL_792651_cl8_P.2_2020-11-23:0.13234)Branch2088:0.016704)Branch2424:0.0061951)Branch2537:0.030143,(5571-EPI_ISL_2249359_cl8_P.2_2021-01-03:0.1703,(5745-EPI_ISL_2293008_cl8_P.2_2021-01-29:0.16961,(5589-EPI_ISL_2249391_cl8_P.2_2021-01-02:0.13802,((1431-EPI_ISL_1445245_cl8_P.2_2021-02-26:0.06656,2905-EPI_ISL_1966076_cl8_P.2_2021-02-27:0.068804)Branch1522:0.037493,(1573-EPI_ISL_1465273_cl8_P.2_2021-01-07:0.07409,4786-EPI_ISL_2187788_cl8_P.2_2021-02-12:0.10073)Branch1737:0.019144)Branch1940:0.009404)Branch2080:0.022878)Branch2539:0.023826)Branch2948:0.0060016)Branch3030:0.0022983)Branch3070:0.0066091)Branch3149:0.0036813,((838-EPI_ISL_1182581_cl8_P.2_2020-12-28:0.17452,(4484-EPI_ISL_2157374_cl8_P.2_2021-03-12:0.16281,(8053-EPI_ISL_770557_cl8_P.2_2020-11-24:0,8115-EPI_ISL_770619_cl8_P.2_2020-11-27:0)Branch820:0.12523)Branch2528:0.037598)Branch3129:0.0026928,((1274-EPI_ISL_1402429_cl8_P.2_2020-11-23:0.19221,((5842-EPI_ISL_2308428_cl8_P.2_2021-01-05:0.14972,(4100-EPI_ISL_2017257_cl8_P.2_2020-12-22:0.099041,4711-EPI_ISL_2187698_cl8_P.2_2021-01-08:0.12993)Branch1688:0.052024)Branch2507:0.035179,(8502-EPI_ISL_882668_cl8_P.2_2021-01-10:0.15709,(1880-EPI_ISL_1498823_cl8_P.2_2021-02-17:0.11227,(419-EPI_ISL_1121320_cl8_P.2_2021-02-05:0,420-EPI_ISL_1121321_cl8_P.2_2021-02-04:0)Branch792:0.10872)Branch2126:0.022179)Branch2560:0.03224)Branch3080:0.0023354)Branch3113:0.0015751,(7099-EPI_ISL_2346064_cl8_P.2_2021-01-22:0.19409,((844-EPI_ISL_1182590_cl8_P.2_2020-12-17:0.15871,(((1148-EPI_ISL_1293065_cl8_P.2_2021-01-31:0.15905,(1058-EPI_ISL_1213439_cl8_P.2_2021-01-09:0,1567-EPI_ISL_1465264_cl8_P.2_2021-01-15:0)Branch709:0.14454)Branch2697:0.0193,(4652-EPI_ISL_2157556_cl8_P.2_2021-02-25:0.16749,7116-EPI_ISL_2346082_cl8_P.2_2020-11-17:0.16126)Branch2878:0.0089274)Branch3003:0.0037283,((870-EPI_ISL_1182622_cl8_P.2_2020-11-19:0.099936,1075-EPI_ISL_1219026_cl8_P.2_2021-01-28:0.1243)Branch2130:0.050344,(1831-EPI_ISL_1493600_cl8_P.2_2021-01-04:0.14202,(4132-EPI_ISL_2017308_cl8_P.2_2021-01-05:0,4135-EPI_ISL_2017311_cl8_P.2_2021-01-05:0)Branch560:0.16473)Branch2494:0.031691)Branch3018:0.0026654)Branch3056:0.0014573)Branch3077:0.00089241,(((849-EPI_ISL_1182597_cl8_P.2_2020-12-07:0.16289,(2652-EPI_ISL_1795426_cl8_P.2_2021-03-24:0,6730-EPI_ISL_2345614_cl8_P.2_2021-03-24:0)Branch703:0.16122)Branch2942:0.0079045,((1602-EPI_ISL_1468436_cl8_P.2_2021-01-08:0.1559,5612-EPI_ISL_2249424_cl8_P.2_2021-01-11:0.14779)Branch2724:0.015376,(579-EPI_ISL_1171670_cl8_P.2_2021-01-12:0.16487,(8558-EPI_ISL_918536_cl8_P.2_2020-04-15:0.14236,8566-EPI_ISL_918544_cl8_P.2_2021-01-14:0.10008)Branch2268:0.032665)Branch2856:0.0080596)Branch2978:0.0055617)Branch3052:0.002273,((((2630-EPI_ISL_1795404_cl8_P.2_2021-03-21:0,6484-EPI_ISL_2345354_cl8_P.2_2021-03-21:0)Branch494:0.10012,(2637-EPI_ISL_1795411_cl8_P.2_2021-03-21:0,6535-EPI_ISL_2345408_cl8_P.2_2021-03-21:0)Branch596:0.070275)Branch1314:0.12213,((296-EPI_ISL_1078995_cl8_P.2_2021-02-09:0.099429,1068-EPI_ISL_1213456_cl8_P.2_2020-12-03:0.12597)Branch2250:0.043337,(8067-EPI_ISL_770571_cl8_P.2_2020-11-25:0.1334,(1607-EPI_ISL_1468441_cl8_P.2_2021-01-11:0.1081,4768-EPI_ISL_2187761_cl8_P.2_2021-02-03:0.17223)Branch2288:0.018617)Branch2624:0.022751)Branch2998:0.0024845)Branch3028:0.0026546,((5609-EPI_ISL_2249421_cl8_P.2_2021-01-04:0.16026,(8316-EPI_ISL_833175_cl8_P.2_2020-12-22:0.15224,(866-EPI_ISL_1182618_cl8_P.2_2020-11-23:0.11289,5832-EPI_ISL_2308418_cl8_P.2_2020-11-23:0.11566)Branch|2021:0.014334)Branch2278:0.0059508)Branch2384:0.040407,((5747-EPI_ISL_2293012_cl8_P.2_2021-02-15:0.13754,(1842-EPI_ISL_1494988_cl8_P.2_2021-02-27:0.068884,5561-EPI_ISL_2249341_cl8_P.2_2020-11-27:0.092931)Branch1775:0.037434)Branch2330:0.041131,((5602-EPI_ISL_2249411_cl8_P.2_2020-12-05:0.15689,((5564-EPI_ISL_2249345_cl8_P.2_2020-12-23:0.069649,5639-EPI_ISL_2249459_cl8_P.2_2021-01-01:0.090696)Branch1827:0.051921,(1906-EPI_ISL_1520115_cl8_P.2_2021-02-05:0.14738,5419-EPI_ISL_2241513_cl8_P.2_2021-01-24:0.12864)Branch2346:0.018395)Branch2679:0.01541)Branch2931:0.0051679,((1555-EPI_ISL_1465248_cl8_P.2_2021-02-17:0.16282,((4731-EPI_ISL_2187718_cl8_P.2_2021-01-15:0.15095,(1626-EPI_ISL_1468460_cl8_P.2_2021-02-17:0,1627-EPI_ISL_1468461_cl8_P.2_2021-02-10:0)Branch658:0.13731)Branch2340:0.035404,(3848-EPI_ISL_1967157_cl8_P.2_2021-04-05:0.15666,5642-EPI_ISL_2249463_cl8_P.2_2021-01-13:0.15794)Branch2845:0.0064079)Branch2946:0.00053171)Branch2950:0.0020554,((1103-EPI_ISL_1239131_cl8_P.2_2020-11-29:0.1444,(5848-EPI_ISL_2308435_cl8_P.2_2020-11-29:0.10107,(5820-EPI_ISL_2308406_cl8_P.2_2021-01-12:0.11355,5867-EPI_ISL_2308455_cl8_P.2_2021-01-09:0.11764)Branch1817:0.026681)Branch2229:0.016492)Branch2547:0.025749,(((5475-EPI_ISL_2241584_cl8_P.2_2021-01-15:0.15521,(856-EPI_ISL_1182606_cl8_P.2_2020-12-03:0.17265,(5822-EPI_ISL_2308408_cl8_P.2_2020-12-02:0.12062,(5846-EPI_ISL_2308432_cl8_P.2_2021-01-20:0.11723,(5862-EPI_ISL_2308450_cl8_P.2_2021-01-24:0.12367,(5859-EPI_ISL_2308447_cl8_P.2_2020-12-21:0.12055,(5836-EPI_ISL_2308422_cl8_P.2_2020-12-06:0.10746,(5607-EPI_ISL_2249417_cl8_P.2_2020-12-18:0,5833-EPI_ISL_2308419_cl8_P.2_2020-11-23:0)Branch778:0.1109)Branch2125:0.00099676)Branch2139:0.0043395)Branch2244:2.4229e-05)Branch2245:0.0039207)Branch2320:0.029594)Branch2828:0.0038159)Branch2896:0.00204,(((1833-EPI_ISL_1494967_cl8_P.2_2020-10-28:0.12679,(5424-EPI_ISL_2241518_cl8_P.2_2021-01-07:0.09779,(1131-EPI_ISL_1261699_cl8_P.2_2021-01-10:0,5370-EPI_ISL_2221844_cl8_P.2_2021-01-13:0)Branch996:0.070005)Branch1881:0.03878)Branch2540:0.01909,(((7937-EPI_ISL_717943_cl8_P.2_2020-11-03:0.065244,8568-EPI_ISL_918546_cl8_P.2_2021-01-05:0.088749)Branch1938:0.048357,((1226-EPI_ISL_1358299_cl8_P.2_2021-02-09:0.07547,8036-EPI_ISL_755645_cl8_P.2_2020-12-08:0.094436)Branch1811:0.055592,(567-EPI_ISL_1171655_cl8_P.2_2021-02-11:0.10236,5775-EPI_ISL_2298757_cl8_P.2_2021-01-22:0.10767)Branch2487:0.012486)Branch2701:0.0062045)Branch2804:0.0018932,(((1191-EPI_ISL_1303532_cl8_P.2_2021-02-11:0.10279,(332-EPI_ISL_1095913_cl8_P.2_2021-02-08:0,4020-EPI_ISL_2003157_cl8_P.2_2020-12-07:0)Branch845:0.080502)Branch1842:0.058135,(996-EPI_ISL_1213329_cl8_P.2_2021-01-28:0.13611,((5598-EPI_ISL_2249406_cl8_P.2_2020-11-20:0.12257,8448-EPI_ISL_861883_cl8_P.2_2020-11-22:0.11305)Branch2680:0.002878,((1185-EPI_ISL_1303524_cl8_P.2_2021-02-09:0.12149,(((843-EPI_ISL_1182589_cl8_P.2_2020-12-17:0.1209,(1904-EPI_ISL_1520113_cl8_P.2_2021-02-05:0.12028,((7926-EPI_ISL_717931_cl8_P.2_2020-10-27:0.12037,(1030-EPI_ISL_1213386_cl8_P.2_2021-01-24:0.089378,1881-EPI_ISL_1498824_cl8_P.2_2021-02-17:0.067769)Branch1833:0.037881)Branch2437:0.0070137,(5578-EPI_ISL_2249374_cl8_P.2_2021-01-17:0.11797,5844-EPI_ISL_2308430_cl8_P.2_2021-01-02:0.11572)Branch2496:0.0031292)Branch2556:0.00051863)Branch2564:0.00088384)Branch2580:0.0024313,(4754-EPI_ISL_2187743_cl8_P.2_2021-01-25:0.11371,8469-EPI_ISL_861904_cl8_P.2_2020-11-20:0.11669)Branch2591:0.0016172)Branch2614:0.001472,(((988-EPI_ISL_1213312_cl8_P.2_2021-01-29:0.09719,1047-EPI_ISL_1213418_cl8_P.2_2021-01-19:0.073303)Branch1785:0.047617,(1829-EPI_ISL_1493598_cl8_P.2_2021-01-11:0.11498,(5565-EPI_ISL_2249347_cl8_P.2_2020-12-28:0.085064,(1234-EPI_ISL_1358310_cl8_P.2_2021-01-30:0.080453,1236-EPI_ISL_1358313_cl8_P.2_2021-01-22:0.059464)Branch1822:0.013564)Branch1983:0.011667)Branch2158:0.019247)Branch2523:0.0054928,((((557-EPI_ISL_1171644_cl8_P.2_2021-01-18:0.12024,(5834-EPI_ISL_2308420_cl8_P.2_2021-01-31:0.11062,(8246-EPI_ISL_792645_cl8_P.2_2020-10-27:0.10973,((8120-EPI_ISL_770624_cl8_P.2_2020-11-27:0,(8088-EPI_ISL_770592_cl8_P.2_2020-11-25:0,8090-EPI_ISL_770594_cl8_P.2_2020-11-25:0)Branch832:0)Branch835:0,((8092-EPI_ISL_770596_cl8_P.2_2020-11-25:0,8101-EPI_ISL_770605_cl8_P.2_2020-11-26:0)Branch833:0,(8103-EPI_ISL_770607_cl8_P.2_2020-11-26:0,8118-EPI_ISL_770622_cl8_P.2_2020-11-27:0)Branch834:0)Branch836:0)Branch837:0.11801)Branch2392:0.0055747)Branch2492:0.00081347)Branch2505:0.0019915,((5839-EPI_ISL_2308425_cl8_P.2_2020-12-14:0.11071,(1189-EPI_ISL_1303530_cl8_P.2_2021-02-10:0.11593,(1101-EPI_ISL_1239129_cl8_P.2_2021-02-09:0.066487,1102-EPI_ISL_1239130_cl8_P.2_2021-02-09:0.057999)Branch1623:0.055263)Branch2380:0.0055773)Branch2480:0.002931,(980-EPI_ISL_1213297_cl8_P.2_2021-01-31:0.11067,(1012-EPI_ISL_1213353_cl8_P.2_2021-01-26:0.11177,1141-EPI_ISL_1293058_cl8_P.2_2021-01-29:0.11717)Branch2479:0.0018635)Branch2506:0.0012498)Branch2530:0.00071443)Branch2546:0.0017032,((5860-EPI_ISL_2308448_cl8_P.2_2020-12-07:0.11765,(1023-EPI_ISL_1213372_cl8_P.2_2021-01-25:0.10265,4104-EPI_ISL_2017263_cl8_P.2_2020-12-22:0.1061)Branch2367:0.005418)Branch2463:0.0050698,(5444-EPI_ISL_2241551_cl8_P.2_2020-12-10:0.1192,((1105-EPI_ISL_1239133_cl8_P.2_2020-12-28:0.11274,((8052-EPI_ISL_770556_cl8_P.2_2020-11-23:0.12198,(533-EPI_ISL_1164989_cl8_P.2_2021-01-08:0,1031-EPI_ISL_1213388_cl8_P.2_2021-01-24:0)Branch899:0.11466)Branch2441:0.0024885,((5415-EPI_ISL_2241506_cl8_P.2_2021-01-14:0.11134,8094-EPI_ISL_770598_cl8_P.2_2020-11-24:0.10914)Branch2373:0.0051135,((8442-EPI_ISL_861877_cl8_P.2_2020-11-11:0.11257,(854-EPI_ISL_1182604_cl8_P.2_2020-12-04:0.11877,1043-EPI_ISL_1213410_cl8_P.2_2021-01-21:0.1116)Branch2351:0.0040514)Branch2426:0.0017118,((((835-EPI_ISL_1182574_cl8_P.2_2021-01-04:0.11183,4849-EPI_ISL_2187872_cl8_P.2_2021-03-09:0.099078)Branch2324:0.004478,(((536-EPI_ISL_1164992_cl8_P.2_2021-01-06:0.10072,4777-EPI_ISL_2187777_cl8_P.2_2021-02-08:0.11441)Branch2312:0.0036892,(7933-EPI_ISL_717938_cl8_P.2_2020-10-29:0.11828,(2016-EPI_ISL_1583708_cl8_P.2_2021-01-14:0,2018-EPI_ISL_1583714_cl8_P.2_2021-03-01:0)Branch955:0.10282)Branch2313:0.0036825)Branch2375:0.0012355,((((5819-EPI_ISL_2308405_cl8_P.2_2021-01-21:0.10192,((342-EPI_ISL_1096129_cl8_P.2_2021-02-08:0.10016,(1196-EPI_ISL_1303538_cl8_P.2_2021-02-15:0.11005,(894-EPI_ISL_1196289_cl8_P.2_2020-09-28:0.084775,(5871-EPI_ISL_2308459_cl8_P.2_2020-12-07:0.067722,(1017-EPI_ISL_1213362_cl8_P.2_2021-01-26:0.036587,(1268-EPI_ISL_1381066_cl8_P.2_2021-01-11:0.033791,((((((77-EPI_ISL_1068108_cl8_P.2_2020-12-10:0,339-EPI_ISL_1096126_cl8_P.2_2021-02-03:0)Branch1245:0,(556-EPI_ISL_1171643_cl8_P.2_2021-01-18:0,832-EPI_ISL_1182570_cl8_P.2_2021-01-10:0)Branch1246:0)Branch1277:0,((845-EPI_ISL_1182592_cl8_P.2_2020-12-14:0,846-EPI_ISL_1182593_cl8_P.2_2020-12-13:0)Branch1247:0,(851-EPI_ISL_1182600_cl8_P.2_2020-12-06:0,864-EPI_ISL_1182616_cl8_P.2_2020-11-24:0)Branch1248:0)Branch1278:0)Branch1293:0,(((865-EPI_ISL_1182617_cl8_P.2_2020-11-23:0,935-EPI_ISL_1213213_cl8_P.2_2021-01-10:0)Branch1249:0,(946-EPI_ISL_1213234_cl8_P.2_2021-02-10:0,954-EPI_ISL_1213248_cl8_P.2_2021-02-05:0)Branch1250:0)Branch1279:0,((982-EPI_ISL_1213300_cl8_P.2_2021-01-31:0,1002-EPI_ISL_1213340_cl8_P.2_2021-01-27:0)Branch1251:0,(1007-EPI_ISL_1213345_cl8_P.2_2021-01-26:0,1013-EPI_ISL_1213355_cl8_P.2_2021-01-26:0)Branch1252:0)Branch1280:0)Branch1294:0)Branch1301:0,((((1040-EPI_ISL_1213404_cl8_P.2_2021-01-21:0,1104-EPI_ISL_1239132_cl8_P.2_2021-01-20:0)Branch1253:0,(1238-EPI_ISL_1358315_cl8_P.2_2021-01-21:0,1559-EPI_ISL_1465253_cl8_P.2_2021-02-10:0)Branch1254:0)Branch1281:0,((1652-EPI_ISL_1469568_cl8_P.2_2020-11-10:0,1768-EPI_ISL_1469743_cl8_P.2_2020-11-15:0)Branch1255:0,(1839-EPI_ISL_1494983_cl8_P.2_2021-02-24:0,1890-EPI_ISL_1499203_cl8_P.2_2020-11-10:0)Branch1256:0)Branch1282:0)Branch1295:0,(((4084-EPI_ISL_2017241_cl8_P.2_2020-12-07:0,4103-EPI_ISL_2017262_cl8_P.2_2020-12-29:0)Branch1257:0,(4719-EPI_ISL_2187706_cl8_P.2_2021-01-11:0,4741-EPI_ISL_2187729_cl8_P.2_2021-01-20:0)Branch1258:0)Branch1283:0,((4753-EPI_ISL_2187742_cl8_P.2_2021-01-25:0,5436-EPI_ISL_2241539_cl8_P.2_2020-11-27:0)Branch1259:0,(5437-EPI_ISL_2241540_cl8_P.2_2020-12-22:0,5440-EPI_ISL_2241546_cl8_P.2_2020-11-25:0)Branch1260:0)Branch1284:0)Branch1296:0)Branch1302:0)Branch1305:0,(((((5550-EPI_ISL_2248780_cl8_P.2_2020-12-15:0,5555-EPI_ISL_2249334_cl8_P.2_2020-12-11:0)Branch1261:0,(5579-EPI_ISL_2249376_cl8_P.2_2021-01-10:0,5603-EPI_ISL_2249412_cl8_P.2_2020-12-06:0)Branch1262:0)Branch1285:0,((5606-EPI_ISL_2249415_cl8_P.2_2020-12-12:0,5613-EPI_ISL_2249425_cl8_P.2_2021-01-16:0)Branch1263:0,(5629-EPI_ISL_2249448_cl8_P.2_2021-01-31:0,5641-EPI_ISL_2249461_cl8_P.2_2021-01-08:0)Branch1264:0)Branch1286:0)Branch1297:0,(((5643-EPI_ISL_2258211_cl8_P.2_2021-01-16:0,5769-EPI_ISL_2298745_cl8_P.2_2020-12-23:0)Branch1265:0,(5826-EPI_ISL_2308412_cl8_P.2_2021-01-02:0,5837-EPI_ISL_2308423_cl8_P.2_2021-01-01:0)Branch1266:0)Branch1287:0,((5845-EPI_ISL_2308431_cl8_P.2_2020-12-01:0,5852-EPI_ISL_2308440_cl8_P.2_2020-12-22:0)Branch1267:0,(5855-EPI_ISL_2308443_cl8_P.2_2020-12-14:0,5863-EPI_ISL_2308451_cl8_P.2_2021-02-19:0)Branch1268:0)Branch1288:0)Branch1298:0)Branch1303:0,((((7922-EPI_ISL_717927_cl8_P.2_2020-10-27:0,7927-EPI_ISL_717932_cl8_P.2_2020-10-29:0)Branch1269:0,(7928-EPI_ISL_717933_cl8_P.2_2020-10-29:0,7931-EPI_ISL_717936_cl8_P.2_2020-10-29:0)Branch1270:0)Branch1289:0,((7943-EPI_ISL_717951_cl8_P.2_2020-11-04:0,8056-EPI_ISL_770560_cl8_P.2_2020-11-24:0)Branch1271:0,(8077-EPI_ISL_770581_cl8_P.2_2020-11-24:0,8089-EPI_ISL_770593_cl8_P.2_2020-11-25:0)Branch1272:0)Branch1290:0)Branch1299:0,(((8242-EPI_ISL_792639_cl8_P.2_2020-11-21:0,8290-EPI_ISL_832010_cl8_P.2_2020-10-14:0)Branch1273:0,(8317-EPI_ISL_833176_cl8_P.2_2020-12-17:0,8423-EPI_ISL_861674_cl8_P.2_2020-12-16:0)Branch1274:0)Branch1291:0,((8431-EPI_ISL_861685_cl8_P.2_2021-01-02:0,8549-EPI_ISL_918527_cl8_P.2_2020-12-07:0)Branch1275:0,(8575-EPI_ISL_918553_cl8_P.2_2020-12-08:0,8690-EPI_ISL_984247_cl8_P.2_2021-01-15:0)Branch1276:0)Branch1292:0)Branch1300:0)Branch1304:0)Branch1306:0)Branch1307:0.028474)Branch1591:0.0052362)Branch1625:0.019174)Branch1828:0.014298)Branch2003:0.0078625)Branch2119:0.0029884)Branch2165:0.0032834,(299-EPI_ISL_1078999_cl8_P.2_2021-02-08:0.11379,2066-EPI_ISL_1626007_cl8_P.2_2021-02-28:0.09243)Branch2220:0.00079495)Branch2238:0.0026918)Branch2293:0.0020687,((1934-EPI_ISL_1533700_cl8_P.2_2021-02-11:0.093539,8040-EPI_ISL_755651_cl8_P.2_2020-12-10:0.08952)Branch2237:0.0034819,(328-EPI_ISL_1086375_cl8_P.2_2020-12-28:0.091787,(822-EPI_ISL_1182553_cl8_P.2_2021-02-02:0.11188,8430-EPI_ISL_861683_cl8_P.2_2021-01-04:0.11852)Branch2239:0.00035461)Branch2246:0.003107)Branch2305:0.0012448)Branch2327:0.001857,(293-EPI_ISL_1078989_cl8_P.2_2021-01-11:0.11747,(829-EPI_ISL_1182563_cl8_P.2_2021-01-17:0.1143,(934-EPI_ISL_1213211_cl8_P.2_2021-01-31:0,937-EPI_ISL_1213218_cl8_P.2_2021-01-24:0)Branch876:0.10851)Branch2257:0.0049478)Branch2352:0.00052517)Branch2359:0.0014826,((5740-EPI_ISL_2292995_cl8_P.2_2021-01-18:0.10126,(897-EPI_ISL_1196292_cl8_P.2_2020-10-19:0.099045,(4749-EPI_ISL_2187738_cl8_P.2_2021-01-22:0.10358,4808-EPI_ISL_2187819_cl8_P.2_2021-02-24:0.11111)Branch2299:0.0018415)Branch2328:0.00064874)Branch2339:0.0019628,(5594-EPI_ISL_2249400_cl8_P.2_2021-01-15:0.10464,5614-EPI_ISL_2249427_cl8_P.2_2021-01-18:0.10667)Branch2353:0.0013525)Branch2372:0.00059607)Branch2382:0.00072719)Branch2393:0.00022034)Branch2397:0.0003561,(940-EPI_ISL_1213224_cl8_P.2_2021-02-14:0.098318,(1939-EPI_ISL_1533705_cl8_P.2_2021-02-21:0.1138,(1255-EPI_ISL_1381053_cl8_P.2_2021-02-11:0,1256-EPI_ISL_1381054_cl8_P.2_2021-02-11:0)Branch873:0.11317)Branch2349:0.0032597)Branch2403:0.00014059)Branch2407:0.0015764,((4666-EPI_ISL_2157593_cl8_P.2_2021-03-09:0.11412,5554-EPI_ISL_2249333_cl8_P.2_2021-01-20:0.10971)Branch2371:0.0028093,(1756-EPI_ISL_1469715_cl8_P.2_2020-10-22:0.10917,8562-EPI_ISL_918540_cl8_P.2_2020-12-14:0.10261)Branch2374:0.0026654)Branch2430:0.00071963)Branch2439:0.00087673)Branch2447:0.00082635)Branch2464:0.0012204)Branch2486:0.00046059)Branch2491:0.0010233,(8581-EPI_ISL_918559_cl8_P.2_2021-01-03:0.11603,(8543-EPI_ISL_918521_cl8_P.2_2020-12-21:0,(8541-EPI_ISL_918519_cl8_P.2_2020-12-15:0,8542-EPI_ISL_918520_cl8_P.2_2020-12-15:0)Branch929:0)Branch930:0.11333)Branch2493:0.00091063)Branch2508:0.00078563)Branch2522:0.0015435)Branch2555:0.0011922)Branch2575:0.0015194,(1225-EPI_ISL_1358298_cl8_P.2_2021-02-11:0.11597,1558-EPI_ISL_1465252_cl8_P.2_2021-02-11:0.11617)Branch2594:0.00031732)Branch2599:0.0012847)Branch2615:0.0014254)Branch2643:0.0017667)Branch2674:0.0027713,(7942-EPI_ISL_717949_cl8_P.2_2020-11-03:0.12348,(5853-EPI_ISL_2308441_cl8_P.2_2021-01-31:0.066505,5861-EPI_ISL_2308449_cl8_P.2_2021-01-02:0.095557)Branch1921:0.04271)Branch2675:0.0027181)Branch2716:0.0006736)Branch2722:0.0023207)Branch2756:0.0025918)Branch2809:0.00077337,(((5153-EPI_ISL_2196363_cl8_P.2_2021-03-02:0.11952,7935-EPI_ISL_717940_cl8_P.2_2020-10-30:0.095421)Branch2321:0.025923,(5628-EPI_ISL_2249447_cl8_P.2_2021-01-25:0.15155,5630-EPI_ISL_2249449_cl8_P.2_2021-02-03:0.14422)Branch2729:0.0026282)Branch2772:0.0019466,((824-EPI_ISL_1182557_cl8_P.2_2021-01-24:0.14781,(8060-EPI_ISL_770564_cl8_P.2_2020-11-24:0.10954,(8121-EPI_ISL_770625_cl8_P.2_2020-11-27:0.094594,(((8055-EPI_ISL_770559_cl8_P.2_2020-11-24:0,8057-EPI_ISL_770561_cl8_P.2_2020-11-24:0)Branch887:0,(8087-EPI_ISL_770591_cl8_P.2_2020-11-25:0,8091-EPI_ISL_770595_cl8_P.2_2020-11-25:0)Branch888:0)Branch891:0,((8098-EPI_ISL_770602_cl8_P.2_2020-11-26:0,8116-EPI_ISL_770620_cl8_P.2_2020-11-27:0)Branch889:0,(8117-EPI_ISL_770621_cl8_P.2_2020-11-27:0,8124-EPI_ISL_770628_cl8_P.2_2020-11-28:0)Branch890:0)Branch892:0)Branch893:0.070138)Branch1759:0.015812)Branch1925:0.044807)Branch2699:0.0057602,((1097-EPI_ISL_1239125_cl8_P.2_2020-11-27:0.1163,(1560-EPI_ISL_1465254_cl8_P.2_2021-02-06:0.14827,(5591-EPI_ISL_2249396_cl8_P.2_2021-02-07:0.11015,((2632-EPI_ISL_1795406_cl8_P.2_2021-03-23:0,2634-EPI_ISL_1795408_cl8_P.2_2021-03-23:0)Branch674:0,(6510-EPI_ISL_2345382_cl8_P.2_2021-03-23:0,6512-EPI_ISL_2345385_cl8_P.2_2021-03-23:0)Branch675:0)Branch676:0.11439)Branch1992:0.018553)Branch2325:0.0083989)Branch2478:0.017427,(4243-EPI_ISL_2086586_cl8_P.2_2021-02-00:0.15621,(5580-EPI_ISL_2249377_cl8_P.2_2021-01-31:0.072617,(8049-EPI_ISL_770553_cl8_P.2_2020-11-24:0,8050-EPI_ISL_770554_cl8_P.2_2020-11-27:0)Branch656:0.063047)Branch1361:0.09826)Branch2720:0.0026574)Branch2757:0.0016868)Branch2792:0.0009082)Branch2810:0.00077519)Branch2818:0.00081083)Branch2832:0.0012704)Branch2860:0.0027183,((2672-EPI_ISL_1821225_cl8_P.2_2021-01-20:0.090775,(554-EPI_ISL_1171641_cl8_P.2_2021-01-29:0.05381,1613-EPI_ISL_1468447_cl8_P.2_2021-02-23:0.066656)Branch1647:0.023632)Branch1903:0.056538,(1618-EPI_ISL_1468452_cl8_P.2_2021-01-26:0.15224,(1239-EPI_ISL_1358316_cl8_P.2_2021-01-06:0.085853,2675-EPI_ISL_1821228_cl8_P.2_2021-01-27:0.068457)Branch1773:0.042442)Branch2410:0.027242)Branch2876:0.0016271)Branch2898:0.0017455)Branch2924:0.0012543,(((1235-EPI_ISL_1358312_cl8_P.2_2021-01-22:0.13395,8080-EPI_ISL_770584_cl8_P.2_2020-11-24:0.13596)Branch2672:0.0099522,(564-EPI_ISL_1171652_cl8_P.2_2021-02-01:0.13929,5418-EPI_ISL_2241512_cl8_P.2_2021-01-09:0.15664)Branch2767:0.0037203)Branch2831:0.0057083,(((4720-EPI_ISL_2187707_cl8_P.2_2021-01-11:0.10579,(4706-EPI_ISL_2187691_cl8_P.2_2021-01-06:0.10404,(1825-EPI_ISL_1493593_cl8_P.2_2021-01-29:0.094419,4118-EPI_ISL_2017280_cl8_P.2_2020-12-23:0.066858)Branch1829:0.012525)Branch1981:0.0058926)Branch2058:0.0249,(5374-EPI_ISL_2222881_cl8_P.2_2021-02-09:0.13263,5453-EPI_ISL_2241560_cl8_P.2_2021-01-21:0.10224)Branch2132:0.020666)Branch2541:0.020612,(8075-EPI_ISL_770579_cl8_P.2_2020-11-25:0.15057,(1599-EPI_ISL_1468433_cl8_P.2_2020-12-01:0.15223,(989-EPI_ISL_1213315_cl8_P.2_2021-01-29:0.14244,(2651-EPI_ISL_1795425_cl8_P.2_2021-03-24:0,6718-EPI_ISL_2345600_cl8_P.2_2021-03-24:0)Branch711:0.1452)Branch2638:0.0068313)Branch2740:0.0058935)Branch2846:0.0023348)Branch2888:0.00272)Branch2925:0.0012431)Branch2945:0.0017979)Branch2973:0.00078626)Branch2983:0.0017893)Branch3004:0.00096086)Branch3017:0.0020702)Branch3044:0.0015409)Branch3072:0.0011067)Branch3086:0.00033327)Branch3089:0.0022901)Branch3120:0.0010717)Branch3132:0.0025635)Branch3164:0.002808)Branch3202:0.00088522)Branch3212:0.0010625)Branch3222:0.0018333,(((1025-EPI_ISL_1213376_cl8_P.2_2021-01-25:0.088994,(7944-EPI_ISL_717953_cl8_P.2_2020-11-04:0,(555-EPI_ISL_1171642_cl8_P.2_2021-02-01:0,7941-EPI_ISL_717948_cl8_P.2_2020-11-03:0)Branch704:0)Branch705:0.070218)Branch1541:0.10922,(8251-EPI_ISL_792650_cl8_P.2_2020-11-23:0.18481,((2673-EPI_ISL_1821226_cl8_P.2_2021-01-22:0.096527,(1385-EPI_ISL_1445197_cl8_P.2_2021-03-15:0,3046-EPI_ISL_1966228_cl8_P.2_2021-03-15:0)Branch882:0.1019)Branch2248:0.047338,((7096-EPI_ISL_2346060_cl8_P.2_2021-01-12:0.10669,(956-EPI_ISL_1213252_cl8_P.2_2021-02-04:0,968-EPI_ISL_1213274_cl8_P.2_2021-02-01:0)Branch673:0.12704)Branch2205:0.044811,((1442-EPI_ISL_1445256_cl8_P.2_2021-02-24:0,2911-EPI_ISL_1966082_cl8_P.2_2021-03-01:0)Branch823:0.14141,(7095-EPI_ISL_2346059_cl8_P.2_2021-01-12:0.12853,(7088-EPI_ISL_2346051_cl8_P.2_2021-01-02:0.093448,7094-EPI_ISL_2346058_cl8_P.2_2021-01-12:0.13099)Branch2155:0.025974)Branch2658:0.01174)Branch2853:0.0090475)Branch2990:0.0052405)Branch3060:0.0094088)Branch3182:0.00046918)Branch3187:0.003491,(((1281-EPI_ISL_1445065_cl8_P.2_2021-03-01:0.11629,2956-EPI_ISL_1966132_cl8_P.2_2021-03-01:0.11384)Branch1680:0.072915,(566-EPI_ISL_1171654_cl8_P.2_2021-02-09:0.11538,577-EPI_ISL_1171667_cl8_P.2_2021-02-16:0.11488)Branch2073:0.043031)Branch2844:0.027004,((((847-EPI_ISL_1182594_cl8_P.2_2020-12-09:0.11037,4115-EPI_ISL_2017277_cl8_P.2_2020-12-22:0.10618)Branch1933:0.034887,(8085-EPI_ISL_770589_cl8_P.2_2020-11-25:0.16157,(826-EPI_ISL_1182559_cl8_P.2_2021-01-22:0.13267,(8253-EPI_ISL_792652_cl8_P.2_2020-11-25:0.081378,8622-EPI_ISL_943607_cl8_P.2_2020-11-20:0.066274)Branch1609:0.031811)Branch1967:0.016144)Branch2261:0.013859)Branch2549:0.035656,(5851-EPI_ISL_2308439_cl8_P.2_2021-02-22:0.17883,(1024-EPI_ISL_1213374_cl8_P.2_2021-01-25:0.1369,4137-EPI_ISL_2017313_cl8_P.2_2021-01-05:0.15755)Branch2429:0.023342)Branch2820:0.019656)Branch3117:0.0059538,(1568-EPI_ISL_1465265_cl8_P.2_2021-01-13:0.1846,((2680-EPI_ISL_1821233_cl8_P.2_2021-02-09:0.14544,(987-EPI_ISL_1213310_cl8_P.2_2021-01-29:0.11352,1210-EPI_ISL_1324142_cl8_P.2_2020-12-15:0.12953)Branch2115:0.016244)Branch2432:0.035973,((5873-EPI_ISL_2308461_cl8_P.2_2021-01-04:0.17534,8514-EPI_ISL_906072_cl8_P.2_2021-01-19:0.16827)Branch2590:0.020761,(5730-EPI_ISL_2274132_cl8_P.2_2021-03-04:0.16069,8114-EPI_ISL_770618_cl8_P.2_2020-11-27:0.16582)Branch2626:0.018248)Branch2932:0.0067147)Branch3025:0.0096231)Branch3150:0.0029105)Branch3196:0.0023171)Branch3215:0.00078591)Branch3228:0.0014482)Branch3255:0.00095099)Branch3264:0.0012763)Branch3279:0.0021435)Branch3306:0.0011597)Branch3318:0.0022533,((976-EPI_ISL_1213288_cl8_P.2_2021-02-01:0.19222,(7934-EPI_ISL_717939_cl8_P.2_2020-10-29:0,7945-EPI_ISL_717954_cl8_P.2_2020-11-04:0)Branch781:0.12588)Branch2438:0.058091,(341-EPI_ISL_1096128_cl8_P.2_2021-02-08:0.19848,2043-EPI_ISL_1625979_cl8_P.2_2021-02-16:0.19217)Branch3247:0.0061637)Branch3321:0.0020266)Branch3349:0.00078501)Branch3359:0.0013408,((5577-EPI_ISL_2249372_cl8_P.2_2021-01-18:0.23773,(867-EPI_ISL_1182619_cl8_P.2_2020-11-22:0.22814,(1134-EPI_ISL_1293051_cl8_P.2_2020-09-25:0.2127,((964-EPI_ISL_1213267_cl8_P.2_2021-02-03:0.11128,(939-EPI_ISL_1213222_cl8_P.2_2021-02-14:0.10386,(945-EPI_ISL_1213232_cl8_P.2_2021-02-10:0.068443,962-EPI_ISL_1213263_cl8_P.2_2021-02-03:0.054899)Branch874:0.025123)Branch1060:0.008471)Branch1354:0.080031,(1062-EPI_ISL_1213446_cl8_P.2_2020-12-10:0.081001,8247-EPI_ISL_792646_cl8_P.2_2020-11-03:0.068732)Branch1687:0.052525)Branch2458:0.018148)Branch2760:0.031269)Branch3224:0.0068284)Branch3313:0.0045623,(((1211-EPI_ISL_1324145_cl8_P.2_2020-12-11:0.26102,(1095-EPI_ISL_1239123_cl8_P.2_2021-01-20:0.078141,5750-EPI_ISL_2293015_cl8_P.2_2021-02-22:0.076555)Branch1658:0.088576)Branch3057:0.020326,((1108-EPI_ISL_1239136_cl8_P.2_2020-11-23:0.17639,(4759-EPI_ISL_2187751_cl8_P.2_2021-01-29:0.16246,5560-EPI_ISL_2249340_cl8_P.2_2021-01-07:0.099516)Branch2030:0.0434)Branch2825:0.0314,(836-EPI_ISL_1182577_cl8_P.2_2020-12-29:0.19429,4750-EPI_ISL_2187739_cl8_P.2_2021-01-22:0.17662)Branch3161:0.0085696)Branch3275:0.0041198)Branch3325:0.0021905,((5637-EPI_ISL_2249457_cl8_P.2_2021-01-25:0.19848,(4765-EPI_ISL_2187758_cl8_P.2_2021-02-03:0.19,(5644-EPI_ISL_2258212_cl8_P.2_2021-01-11:0,8693-EPI_ISL_984261_cl8_P.2_2021-01-12:0)Branch725:0.15633)Branch2894:0.025992)Branch3258:0.0065175,((1507-EPI_ISL_1464672_cl8_P.2_2021-03-08:0.23181,4740-EPI_ISL_2187728_cl8_P.2_2021-01-19:0.1718)Branch3051:0.019466,((1978-EPI_ISL_1534005_cl8_P.2_2021-02-24:0.19556,(574-EPI_ISL_1171662_cl8_P.2_2021-02-15:0.19447,(245-EPI_ISL_1068277_cl8_P.2_2021-01-13:0.11727,1971-EPI_ISL_1533998_cl8_P.2_2021-02-02:0.1385)Branch2420:0.020359)Branch2774:0.013264)Branch2992:0.021076,((908-EPI_ISL_1201892_cl8_P.2_2021-01-27:0.1783,2044-EPI_ISL_1625980_cl8_P.2_2021-02-16:0.14553)Branch2284:0.0436,(967-EPI_ISL_1213272_cl8_P.2_2021-02-03:0.20365,(5611-EPI_ISL_2249423_cl8_P.2_2021-01-10:0.12451,(582-EPI_ISL_1171673_cl8_P.2_2021-02-02:0.099133,2060-EPI_ISL_1626000_cl8_P.2_2021-02-26:0.074131)Branch1843:0.024768)Branch2197:0.034341)Branch2824:0.014146)Branch3039:0.017197)Branch3276:0.0028851)Branch3311:0.0020771)Branch3337:0.0013133)Branch3356:0.0014462)Branch3369:0.00026585)Branch3373:0.0011824)Branch3381:0.0009287)Branch3388:0.00024931)Branch3390:0.0024323)Branch3409:0.0011399)Branch3423:0.0019429)Branch3434:0.00056504)Branch3442:0.0016739)Branch3456:0.00095493,(((1065-EPI_ISL_1213451_cl8_P.2_2020-12-09:0.21169,(1848-EPI_ISL_1494996_cl8_P.2_2021-02-27:0.25262,((4784-EPI_ISL_2187786_cl8_P.2_2021-02-11:0.18662,(327-EPI_ISL_1086374_cl8_P.2_2021-01-04:0.12443,(970-EPI_ISL_1213277_cl8_P.2_2021-02-01:0.089999,((991-EPI_ISL_1213320_cl8_P.2_2021-01-29:0,1015-EPI_ISL_1213358_cl8_P.2_2021-01-26:0)Branch789:0,((531-EPI_ISL_1164987_cl8_P.2_2021-01-11:0,971-EPI_ISL_1213279_cl8_P.2_2021-02-01:0)Branch787:0,(973-EPI_ISL_1213282_cl8_P.2_2021-02-01:0,990-EPI_ISL_1213319_cl8_P.2_2021-01-29:0)Branch788:0)Branch790:0)Branch791:0.066815)Branch1604:0.027683)Branch1889:0.02785)Branch2350:0.019919,((8494-EPI_ISL_882657_cl8_P.2_2020-07-23:0.10152,(837-EPI_ISL_1182578_cl8_P.2_2020-12-29:0.13854,(1834-EPI_ISL_1494968_cl8_P.2_2020-12-03:0.090673,((7938-EPI_ISL_717944_cl8_P.2_2020-11-03:0,7939-EPI_ISL_717945_cl8_P.2_2020-11-03:0)Branch625:0,(7940-EPI_ISL_717946_cl8_P.2_2020-11-03:0,(1849-EPI_ISL_1494997_cl8_P.2_2021-02-27:0,1851-EPI_ISL_1494999_cl8_P.2_2021-02-27:0)Branch624:0)Branch626:0)Branch627:0.074455)Branch1394:0.033114)Branch1784:0.023047)Branch2078:0.018138,(1873-EPI_ISL_1495034_cl8_P.2_2021-02-17:0.20063,7920-EPI_ISL_717924_cl8_P.2_2020-10-29:0.20647)Branch2396:0.0012854)Branch2434:0.015003)Branch2700:0.010806)Branch2886:0.014834)Branch3103:0.023353,((3953-EPI_ISL_1967277_cl8_P.2_2021-04-19:0.1751,(480-EPI_ISL_1139074_cl8_P.2_2021-02-10:0.16918,4728-EPI_ISL_2187715_cl8_P.2_2021-01-14:0.108)Branch1526:0.012914)Branch1664:0.090431,((1000-EPI_ISL_1213336_cl8_P.2_2021-01-27:0.19126,((1053-EPI_ISL_1213431_cl8_P.2_2021-01-13:0.069418,(5462-EPI_ISL_2241569_cl8_P.2_2020-12-25:0,(974-EPI_ISL_1213284_cl8_P.2_2021-02-01:0,1056-EPI_ISL_1213436_cl8_P.2_2021-01-12:0)Branch712:0)Branch713:0.063107)Branch1503:0.042873,(5473-EPI_ISL_2241582_cl8_P.2_2021-02-22:0.11519,(5428-EPI_ISL_2241523_cl8_P.2_2020-12-16:0.0938,5474-EPI_ISL_2241583_cl8_P.2_2021-02-10:0.099954)Branch1535:0.0088856)Branch1638:0.028335)Branch1974:0.025353)Branch2445:0.01497,(1572-EPI_ISL_1465271_cl8_P.2_2021-01-07:0.15728,4028-EPI_ISL_2003165_cl8_P.2_2021-03-26:0.12291)Branch2527:0.011296)Branch2725:0.029216)Branch3180:0.017504)Branch3394:0.0076363,((1107-EPI_ISL_1239135_cl8_P.2_2020-11-29:0.20126,1604-EPI_ISL_1468438_cl8_P.2_2021-01-09:0.21728)Branch3107:0.026082,(1882-EPI_ISL_1498825_cl8_P.2_2021-02-17:0.21948,(1150-EPI_ISL_1293068_cl8_P.2_2021-02-02:0.23263,(8570-EPI_ISL_918548_cl8_P.2_2021-01-07:0.15619,(1159-EPI_ISL_1293078_cl8_P.2_2021-02-04:0.20275,(1611-EPI_ISL_1468445_cl8_P.2_2021-02-01:0.19772,(8425-EPI_ISL_861677_cl8_P.2_2020-12-23:0.10474,(2654-EPI_ISL_1795428_cl8_P.2_2021-03-21:0,6741-EPI_ISL_2345626_cl8_P.2_2021-03-21:0)Branch544:0.10889)Branch1613:0.060849)Branch2548:0.004289)Branch2620:0.0091608)Branch2786:0.010259)Branch2956:0.03072)Branch3375:0.0055612)Branch3421:0.0046727)Branch3460:0.00051746)Branch3465:0.0016319)Branch3476:0.0023882)Branch3497:0.0010796)Branch3503:0.0045111)Branch3534:0.0020081)Branch3551:0.0017615)Branch3563:0.00072048)Branch3570:0.0021109)Branch3584:0.0023919)Branch3599:0.00095459)Branch3604:0.0024247)Branch3614:0.0020576,((346-EPI_ISL_1096133_cl8_P.2_2021-02-08:0.2403,(2679-EPI_ISL_1821232_cl8_P.2_2021-02-05:0.26477,(3451-EPI_ISL_1966667_cl8_P.2_2021-04-05:0.20548,(1160-EPI_ISL_1293079_cl8_P.2_2021-02-02:0.23636,((2643-EPI_ISL_1795417_cl8_P.2_2021-03-21:0,6653-EPI_ISL_2345531_cl8_P.2_2021-03-21:0)Branch659:0.148,((1629-EPI_ISL_1468463_cl8_P.2_2021-02-11:0,1637-EPI_ISL_1468473_cl8_P.2_2021-02-05:0)Branch610:0.15361,(1355-EPI_ISL_1445161_cl8_P.2_2021-03-09:0,3013-EPI_ISL_1966193_cl8_P.2_2021-03-11:0)Branch988:0.10581)Branch2459:0.010206)Branch2635:0.03363)Branch3147:0.014772)Branch3342:0.0076683)Branch3414:0.008619)Branch3490:0.019244,(1001-EPI_ISL_1213339_cl8_P.2_2021-01-27:0.24618,3343-EPI_ISL_1966552_cl8_P.2_2021-03-30:0.3049)Branch3504:0.017343)Branch3616:0.0013831)Branch3622:0.0022399)Branch3633:0.0012294)Branch3639:0.00088113)Branch3640:0.0041393)Branch3660:0.0045354)Branch3667:0.010981,(4707-EPI_ISL_2187692_cl8_P.2_2021-01-06:0.31036,((4708-EPI_ISL_2187693_cl8_P.2_2021-01-06:0.24534,(307-EPI_ISL_1079165_cl8_P.2_2021-02-08:0.14627,5874-EPI_ISL_2308462_cl8_P.2_2021-02-13:0.15223)Branch1870:0.083373)Branch3301:0.05453,((2631-EPI_ISL_1795405_cl8_P.2_2021-03-22:0,6498-EPI_ISL_2345370_cl8_P.2_2021-03-22:0)Branch921:0.19453,(8685-EPI_ISL_983864_cl8_P.2_2021-02-02:0.27582,((2007-EPI_ISL_1583667_cl8_P.2_2021-02-10:0.2119,(842-EPI_ISL_1182588_cl8_P.2_2020-12-18:0.20611,((4703-EPI_ISL_2187686_cl8_P.2_2021-01-04:0.1566,(1190-EPI_ISL_1303531_cl8_P.2_2021-02-09:0.1582,(1021-EPI_ISL_1213369_cl8_P.2_2021-01-25:0.17625,((1915-EPI_ISL_1520126_cl8_P.2_2021-02-19:0.15747,(1909-EPI_ISL_1520118_cl8_P.2_2021-02-11:0.096561,(1908-EPI_ISL_1520117_cl8_P.2_2021-02-11:0.071975,1911-EPI_ISL_1520120_cl8_P.2_2021-02-19:0.088886)Branch1466:0.015439)Branch1632:0.025032)Branch1918:0.026395,(7115-EPI_ISL_2346081_cl8_P.2_2020-11-16:0.11127,(4102-EPI_ISL_2017260_cl8_P.2_2020-12-08:0,8447-EPI_ISL_861882_cl8_P.2_2020-11-24:0)Branch810:0.094851)Branch1993:0.022248)Branch2423:0.011092)Branch2629:0.0063411)Branch2739:0.0071327)Branch2889:0.039467,((1034-EPI_ISL_1213393_cl8_P.2_2021-01-22:0.20381,((827-EPI_ISL_1182560_cl8_P.2_2021-01-18:0.077361,828-EPI_ISL_1182561_cl8_P.2_2021-01-18:0.095802)Branch1346:0.089824,(1044-EPI_ISL_1213413_cl8_P.2_2021-01-20:0.18214,(1638-EPI_ISL_1468474_cl8_P.2_2021-02-05:0.134,4138-EPI_ISL_2017314_cl8_P.2_2021-01-05:0.10375)Branch2109:0.020583)Branch2531:0.0087393)Branch2694:0.015563)Branch2964:0.034356,(5155-EPI_ISL_2196365_cl8_P.2_2021-03-24:0.25045,(84-EPI_ISL_1068115_cl8_P.2_2020-12-28:0.24185,((5604-EPI_ISL_2249413_cl8_P.2_2020-12-12:0.11622,(1624-EPI_ISL_1468458_cl8_P.2_2021-02-01:0.099797,(4099-EPI_ISL_2017256_cl8_P.2_2020-12-29:0.089724,(6738-EPI_ISL_2345623_cl8_P.2_2021-03-23:0,(1630-EPI_ISL_1468464_cl8_P.2_2021-02-10:0,2653-EPI_ISL_1795427_cl8_P.2_2021-03-23:0)Branch638:0)Branch639:0.076622)Branch1517:0.016683)Branch1691:0.0092583)Branch1804:0.076288,((1059-EPI_ISL_1213441_cl8_P.2_2020-12-10:0.1485,(1042-EPI_ISL_1213408_cl8_P.2_2021-01-21:0.15782,((4464-EPI_ISL_2101747_cl8_P.2_2021-04-23:0.1144,7932-EPI_ISL_717937_cl8_P.2_2020-10-29:0.11116)Branch2355:0.015216,(5608-EPI_ISL_2249420_cl8_P.2_2021-01-04:0.16307,(1198-EPI_ISL_1303540_cl8_P.2_2021-02-15:0.11768,(1171-EPI_ISL_1303507_cl8_P.2_2021-01-22:0.11104,(2064-EPI_ISL_1626005_cl8_P.2_2021-02-26:0.10145,(4136-EPI_ISL_2017312_cl8_P.2_2021-01-01:0.045113,4725-EPI_ISL_2187712_cl8_P.2_2021-01-13:0.042676)Branch1513:0.035323)Branch1887:0.015312)Branch2113:0.00792)Branch2286:0.011106)Branch2495:0.0075309)Branch2636:0.006192)Branch2734:0.0033775)Branch2805:0.010693,(1048-EPI_ISL_1213422_cl8_P.2_2021-01-18:0.15629,(841-EPI_ISL_1182585_cl8_P.2_2020-12-21:0.078735,2068-EPI_ISL_1628345_cl8_P.2_2021-01-11:0.075961)Branch1738:0.068364)Branch2877:0.0070156)Branch2986:0.010247)Branch3131:0.0042735)Branch3195:0.0085323)Branch3305:0.010351)Branch3413:0.0017845)Branch3433:0.0070752)Branch3491:0.017077)Branch3609:0.0054344,(1073-EPI_ISL_1219023_cl8_P.2_2021-02-07:0.30471,(5394-EPI_ISL_2227558_cl8_P.2_2021-01-20:0.21375,((8147-EPI_ISL_779159_cl8_P.2_2020-11-25:0.10289,(1657-EPI_ISL_1469574_cl8_P.2_2020-11-01:0.070461,1743-EPI_ISL_1469691_cl8_P.2_2020-10-25:0.08939)Branch1047:0.012323)Branch1362:0.081327,(4282-EPI_ISL_2098666_cl8_P.2_2021-01-01:0.18099,(497-EPI_ISL_1163532_cl8_P.2_2021-01-00:0.12764,8143-EPI_ISL_779155_cl8_P.2_2020-11-23:0.090136)Branch1372:0.045917)Branch1928:0.030211)Branch2563:0.022633)Branch2982:0.057494)Branch3610:0.0051773)Branch3636:0.0032142)Branch3647:0.002319)Branch3656:0.0073712)Branch3675:0.0035776)Branch3689:0.0047862)Branch3699:0.0069157)Branch3710:0.011942)Branch3727:0.0047118)Branch3729:0.013376)Branch3744:0.012038)Branch3752:0.0076789,((1008-EPI_ISL_1213346_cl6_B.1.1_2021-01-26:0.39155,(1457-EPI_ISL_1445272_cl6_C.37_2021-02-23:0.14192,2922-EPI_ISL_1966094_cl6_C.37_2021-02-26:0.16301)Branch499:0.28107)Branch3732:0.028562,((936-EPI_ISL_1213216_cl4_B.1.1_2021-01-26:0.41017,((5546-EPI_ISL_2248771_cl4_N.9_2020-12-03:0.24514,(977-EPI_ISL_1213289_cl4_N.9_2021-02-01:0.25134,(4089-EPI_ISL_2017246_cl4_N.9_2020-12-03:0.16237,(2206-EPI_ISL_1716879_cl4_N.9_2021-03-24:0,6635-EPI_ISL_2345512_cl4_N.9_2021-03-24:0)Branch346:0.16275)Branch1348:0.064414)Branch2216:0.02691)Branch2826:0.048897,((630-EPI_ISL_1181413_cl4_N.9_2021-01-03:0.31757,5807-EPI_ISL_2298837_cl4_N.9_2021-02-19:0.27172)Branch3272:0.013428,((1628-EPI_ISL_1468462_cl4_N.9_2021-02-08:0.23762,(8464-EPI_ISL_861899_cl4_N.9_2020-11-11:0.23409,((620-EPI_ISL_1181402_cl4_N.9_2021-01-15:0.21734,((5618-EPI_ISL_2249431_cl4_N.9_2021-03-11:0.12149,5627-EPI_ISL_2249446_cl4_N.9_2021-01-24:0.097391)Branch548:0.11697,(625-EPI_ISL_1181408_cl4_N.9_2021-01-07:0.18238,(530-EPI_ISL_1164986_cl4_N.9_2021-01-14:0.15534,(4016-EPI_ISL_2003153_cl4_N.9_2020-12-01:0.084379,4024-EPI_ISL_2003161_cl4_N.9_2020-12-25:0.066206)Branch748:0.038747)Branch1225:0.025819)Branch1548:0.014301)Branch1728:0.010423)Branch1844:0.0098442,((4018-EPI_ISL_2003155_cl4_N.9_2020-12-07:0.12688,8463-EPI_ISL_861898_cl4_N.9_2020-11-14:0.15093)Branch1007:0.065109,(8038-EPI_ISL_755649_cl4_N.9_2020-12-06:0.16688,(1827-EPI_ISL_1493595_cl4_N.9_2021-01-22:0.13263,(8691-EPI_ISL_984251_cl4_N.9_2021-01-12:0.10602,(2674-EPI_ISL_1821227_cl4_N.9_2021-01-25:0.090096,((430-EPI_ISL_1123375_cl4_N.9_2021-01-06:0,478-EPI_ISL_1139069_cl4_N.9_2021-02-03:0)Branch510:0,(8307-EPI_ISL_833163_cl4_N.9_2020-11-19:0,8426-EPI_ISL_861678_cl4_N.9_2020-12-22:0)Branch511:0)Branch512:0.072005)Branch965:0.016684)Branch1058:0.014975)Branch1381:0.014854)Branch1595:0.027811)Branch1890:0.0056034)Branch1969:0.013734)Branch2210:0.026744)Branch2789:0.032766,((586-EPI_ISL_1181362_cl4_N.9_2021-01-07:0.29445,5414-EPI_ISL_2241504_cl4_N.9_2021-02-03:0.19993)Branch1901:0.057688,(((1576-EPI_ISL_1465277_cl4_N.9_2021-01-01:0,4737-EPI_ISL_2187724_cl4_N.9_2021-01-18:0)Branch356:0.20558,((5483-EPI_ISL_2241592_cl4_N.9_2021-02-09:0.22531,(1556-EPI_ISL_1465249_cl4_N.9_2021-02-16:0.18832,5547-EPI_ISL_2248772_cl4_N.9_2020-12-08:0.13821)Branch1012:0.042118)Branch1640:0.017527,((540-EPI_ISL_1164996_cl4_N.9_2020-12-28:0.12882,1132-EPI_ISL_1261700_cl4_N.9_2021-01-07:0.13088)Branch678:0.088915,((5505-EPI_ISL_2245085_cl4_N.9_2020-11-30:0.1646,(5504-EPI_ISL_2245083_cl4_N.9_2020-12-10:0.091317,5543-EPI_ISL_2248768_cl4_N.9_2020-11-17:0.1339)Branch669:0.03617)Branch993:0.04692,(((5682-EPI_ISL_2274081_cl4_N.9_2021-03-26:0.093435,5690-EPI_ISL_2274089_cl4_N.9_2021-03-05:0.078741)Branch533:0.077983,(1564-EPI_ISL_1465259_cl4_N.9_2021-01-22:0.1444,(1557-EPI_ISL_1465250_cl4_N.9_2021-02-15:0.1304,(618-EPI_ISL_1181400_cl4_N.9_2021-01-16:0.11231,5544-EPI_ISL_2248769_cl4_N.9_2020-11-19:0.11688)Branch732:0.0083877)Branch807:0.014651)Branch966:0.014343)Branch1051:0.024587,(5781-EPI_ISL_2298776_cl4_N.9_2021-02-05:0.15729,(5548-EPI_ISL_2248773_cl4_N.9_2020-12-11:0.15165,(8546-EPI_ISL_918524_cl4_N.9_2020-12-09:0.11851,(5454-EPI_ISL_2241561_cl4_N.9_2020-11-27:0.11249,(224-EPI_ISL_1068255_cl4_N.9_2020-12-22:0.111,(109-EPI_ISL_1068140_cl4_N.9_2020-11-27:0.0737,(1565-EPI_ISL_1465261_cl4_N.9_2021-01-20:0,5482-EPI_ISL_2241591_cl4_N.9_2020-11-05:0)Branch452:0.054194)Branch645:0.020957)Branch797:0.016872)Branch972:0.0060739)Branch1003:0.013934)Branch1235:0.013025)Branch1461:0.0061249)Branch1521:0.01382)Branch1666:0.0072329)Branch1757:0.0078395)Branch1848:0.0073729)Branch1935:0.045423,((2006-EPI_ISL_1583666_cl4_N.9_2021-02-04:0.20333,5865-EPI_ISL_2308453_cl4_N.9_2021-02-26:0.19499)Branch2203:0.02487,(((8669-EPI_ISL_978522_cl4_N.9_2020-11-12:0,8679-EPI_ISL_978532_cl4_N.9_2020-11-14:0)Branch527:0.16301,((635-EPI_ISL_1181419_cl4_N.9_2020-12-10:0.12067,1029-EPI_ISL_1213384_cl4_N.9_2021-01-24:0.1149)Branch1028:0.087835,(1577-EPI_ISL_1465278_cl4_N.9_2020-12-28:0.20893,((2205-EPI_ISL_1716878_cl4_N.9_2021-03-22:0,6573-EPI_ISL_2345446_cl4_N.9_2021-03-22:0)Branch353:0.22242,(532-EPI_ISL_1164988_cl4_N.9_2021-01-11:0.20033,((624-EPI_ISL_1181407_cl4_N.9_2021-01-08:0.072534,626-EPI_ISL_1181409_cl4_N.9_2021-01-07:0.088549)Branch809:0.095786,(((631-EPI_ISL_1181414_cl4_N.9_2021-01-01:0,1570-EPI_ISL_1465268_cl4_N.9_2021-01-11:0)Branch429:0.14857,(633-EPI_ISL_1181416_cl4_N.9_2020-12-22:0.13935,5431-EPI_ISL_2241526_cl4_N.9_2020-12-21:0.1438)Branch1478:0.013857)Branch1624:0.022915,(4241-EPI_ISL_2086268_cl4_N.9_2020-12-09:0.13881,(5880-EPI_ISL_2308468_cl4_N.9_2021-02-27:0.092663,(4092-EPI_ISL_2017249_cl4_N.9_2020-12-16:0,5841-EPI_ISL_2308427_cl4_N.9_2021-02-27:0)Branch570:0.080414)Branch1324:0.029706)Branch1656:0.020252)Branch1878:0.0085867)Branch2002:0.0038731)Branch2051:0.003061)Branch2099:0.0033159)Branch2169:0.0068342)Branch2323:0.0033062)Branch2399:0.011167,((1513-EPI_ISL_1465186_cl4_N.9_2021-01-19:0.16779,8592-EPI_ISL_940613_cl4_N.9_2021-01-19:0.16512)Branch1471:0.063704,(5486-EPI_ISL_2241601_cl4_N.9_2020-10-12:0.19681,((1569-EPI_ISL_1465267_cl4_N.9_2021-01-12:0.12216,5488-EPI_ISL_2241603_cl4_N.9_2021-02-05:0.11581)Branch1001:0.070769,(619-EPI_ISL_1181401_cl4_N.9_2021-01-15:0.1389,(621-EPI_ISL_1181403_cl4_N.9_2021-01-13:0.094293,8547-EPI_ISL_918525_cl4_N.9_2020-12-09:0.13993)Branch991:0.026104)Branch1384:0.045364)Branch1954:0.012024)Branch2140:0.011571)Branch2411:0.010582)Branch2653:0.0052961)Branch2751:0.007038)Branch2906:0.011999)Branch3112:0.014684)Branch3340:0.0098987)Branch3437:0.0060959)Branch3495:0.027445)Branch3659:0.05093,((1543-EPI_ISL_1465229_cl4_N.10_2021-02-15:0.18948,(4475-EPI_ISL_2107305_cl4_N.10_2021-04-19:0.15131,(1548-EPI_ISL_1465236_cl4_N.10_2021-01-28:0.1512,(1542-EPI_ISL_1465228_cl4_N.10_2021-02-16:0.15696,(5686-EPI_ISL_2274085_cl4_N.10_2021-03-01:0.16299,((589-EPI_ISL_1181370_cl4_N.10_2021-01-16:0.1251,1547-EPI_ISL_1465235_cl4_N.10_2021-02-04:0.096666)Branch298:0.037437,(1544-EPI_ISL_1465231_cl4_N.10_2021-02-09:0.12329,(590-EPI_ISL_1181371_cl4_N.10_2021-01-04:0.11506,(1554-EPI_ISL_1465245_cl4_N.10_2021-01-04:0.11998,(1127-EPI_ISL_1261695_cl4_N.10_2021-02-07:0.10334,(1546-EPI_ISL_1465234_cl4_N.10_2021-02-07:0.10643,(1552-EPI_ISL_1465242_cl4_N.10_2021-01-11:0.094205,(1541-EPI_ISL_1465226_cl4_N.10_2021-02-19:0.080218,((1550-EPI_ISL_1465239_cl4_N.10_2021-01-24:0,1551-EPI_ISL_1465241_cl4_N.10_2021-01-14:0)Branch184:0,(1553-EPI_ISL_1465243_cl4_N.10_2021-01-07:0,(1545-EPI_ISL_1465232_cl4_N.10_2021-02-09:0,1549-EPI_ISL_1465238_cl4_N.10_2021-01-28:0)Branch183:0)Branch185:0)Branch186:0.058112)Branch278:0.025063)Branch303:0.011602)Branch317:0.0059788)Branch328:0.0039846)Branch341:0.0039274)Branch345:0.0010952)Branch347:0.0062678)Branch358:0.0066963)Branch375:0.0041963)Branch382:0.0092097)Branch408:0.010529)Branch419:0.020321)Branch480:0.29714,(8319-EPI_ISL_848556_cl4_B.1.1.33_2020-05-29:0.36786,(5399-EPI_ISL_2229839_cl4_B.1.1.33_2020-07-09:0.31995,((5558-EPI_ISL_2249338_cl4_B.1.1.33_2020-12-11:0.2345,(611-EPI_ISL_1181393_cl4_B.1.1.33_2021-01-27:0.28379,(1106-EPI_ISL_1239134_cl4_B.1.1.33_2021-01-14:0.24865,(1889-EPI_ISL_1499202_cl4_B.1.1.33_2020-10-20:0.13908,(233-EPI_ISL_1068265_cl4_N.1_2021-01-06:0.15373,8603-EPI_ISL_940629_cl4_B.1.1.33_2021-01-25:0.15163)Branch1351:0.025259)Branch1650:0.026393)Branch1977:0.035449)Branch2787:0.017991)Branch3159:0.068847,(2170-EPI_ISL_1691459_cl4_B.1.1.33_2020-04-17:0.29254,((8473-EPI_ISL_861908_cl4_B.1.1.33_2020-11-23:0.30001,(4087-EPI_ISL_2017244_cl4_B.1.1.33_2020-12-08:0.19198,(689-EPI_ISL_1181479_cl4_B.1.1.33_2020-08-09:0,4959-EPI_ISL_2188000_cl4_B.1.1.33_2020-08-14:0)Branch374:0.26331)Branch3067:0.046522)Branch3577:0.025093,((((632-EPI_ISL_1181415_cl4_B.1.1.33_2020-12-29:0.22912,7899-EPI_ISL_717887_cl4_B.1.1.33_2020-10-29:0.15213)Branch1518:0.14114,(591-EPI_ISL_1181372_cl4_B.1.1.33_2020-10-13:0.27869,1888-EPI_ISL_1499201_cl4_B.1.1.33_2020-11-09:0.36218)Branch3514:0.010165)Branch3587:0.015637,((90-EPI_ISL_1068121_cl4_B.1.1.33_2020-09-02:0.23688,(185-EPI_ISL_1068216_cl4_B.1.1.33_2020-05-19:0.14335,((108-EPI_ISL_1068139_cl4_B.1.1.33_2020-11-24:0,8296-EPI_ISL_833135_cl4_B.1.1.33_2020-12-16:0)Branch282:0.22198,(89-EPI_ISL_1068120_cl4_B.1.1.33_2020-09-02:0.17124,(91-EPI_ISL_1068122_cl4_B.1.1.33_2020-09-17:0.10437,(72-EPI_ISL_1068103_cl4_B.1.1.33_2020-10-15:0.10272,198-EPI_ISL_1068229_cl4_B.1.1.33_2020-07-20:0.073909)Branch706:0.010363)Branch803:0.035015)Branch1231:0.018401)Branch1515:0.024598)Branch1780:0.093309)Branch3368:0.031977,(1212-EPI_ISL_1324147_cl4_B.1.1.33_2020-12-16:0.26675,8635-EPI_ISL_943982_cl4_B.1.1.33_2020-10-14:0.34883)Branch3481:0.019042)Branch3612:0.01087)Branch3658:0.0051021,(((10-EPI_ISL_1039700_cl4_B.1.1.33_2020-09-28:0.26851,8024-EPI_ISL_735420_cl6_B.1_2020-07-01:0.25755)Branch3406:0.032778,(7738-EPI_ISL_583495_cl4_B.1.1.33_2020-06-13:0.26415,(7449-EPI_ISL_467360_cl4_B.1.1.33_2020-04-25:0.27265,8008-EPI_ISL_729859_cl6_B.1.1_2020-08-14:0.17985)Branch3474:0.018265)Branch3603:0.0069815)Branch3634:0.010782,((1687-EPI_ISL_1469612_cl4_B.1.1.33_2020-11-01:0.20481,(8151-EPI_ISL_779164_cl4_B.1.1.33_2020-11-26:0,(8145-EPI_ISL_779157_cl4_B.1.1.33_2020-11-24:0,8146-EPI_ISL_779158_cl4_B.1.1.33_2020-11-24:0)Branch235:0)Branch236:0.30648)Branch2485:0.092453,((5485-EPI_ISL_2241598_cl4_B.1.1.33_2021-02-04:0.34182,(612-EPI_ISL_1181394_cl4_B.1.1.33_2021-01-26:0.078922,(1164-EPI_ISL_1303500_cl4_B.1.1.33_2021-01-18:0,1165-EPI_ISL_1303501_cl4_B.1.1.33_2021-01-18:0)Branch426:0.066744)Branch662:0.21615)Branch3586:0.010169,(((634-EPI_ISL_1181418_cl4_B.1.1.33_2020-12-18:0.12213,637-EPI_ISL_1181421_cl4_B.1.1.33_2020-12-04:0.15835)Branch1032:0.17663,(66-EPI_ISL_1068097_cl4_B.1.1.33_2020-09-18:0.26737,833-EPI_ISL_1182572_cl4_B.1.1.33_2021-01-04:0.26635)Branch3543:0.0099991)Branch3608:0.0038877,(8573-EPI_ISL_918551_cl4_B.1.1.33_2020-12-04:0.2596,(((5767-EPI_ISL_2298741_cl4_B.1.1.33_2021-01-08:0.29282,(((5559-EPI_ISL_2249339_cl4_B.1.1.33_2020-12-18:0.25684,(5562-EPI_ISL_2249343_cl4_B.1.1.33_2020-11-29:0.15381,5563-EPI_ISL_2249344_cl4_B.1.1.33_2021-01-28:0.18379)Branch1483:0.039123)Branch1926:0.034782,(995-EPI_ISL_1213328_cl4_B.1.1.33_2021-01-28:0.23338,(613-EPI_ISL_1181395_cl4_B.1.1.33_2021-01-25:0.19917,(820-EPI_ISL_1182548_cl4_B.1.1.33_2021-01-02:0.18894,((7897-EPI_ISL_717885_cl4_B.1.1.33_2020-10-27:0,7898-EPI_ISL_717886_cl4_B.1.1.33_2020-10-27:0)Branch517:0.13894,(((960-EPI_ISL_1213259_cl4_B.1.1.33_2021-02-03:0,984-EPI_ISL_1213303_cl4_B.1.1.33_2021-01-31:0)Branch513:0.091993,(648-EPI_ISL_1181432_cl4_B.1.1.33_2020-10-13:0,5556-EPI_ISL_2249335_cl4_B.1.1.33_2020-12-01:0)Branch551:0.081727)Branch1227:0.034711,(615-EPI_ISL_1181397_cl4_B.1.1.33_2021-01-22:0.15528,(1099-EPI_ISL_1239127_cl4_B.1.1.33_2020-11-23:0.13937,(623-EPI_ISL_1181406_cl4_B.1.1.33_2021-01-08:0.12704,830-EPI_ISL_1182564_cl4_B.1.1.33_2021-01-17:0.095078)Branch976:0.030525)Branch1389:0.011254)Branch1536:0.010996)Branch1660:0.013106)Branch1805:0.015627)Branch2007:0.0069725)Branch2110:0.014528)Branch2422:0.0099493)Branch2634:0.049721,(1208-EPI_ISL_1324139_cl4_N.1_2020-11-25:0.29039,8678-EPI_ISL_978531_cl4_B.1.1.33_2020-11-13:0.24011)Branch3123:0.022933)Branch3415:0.013997)Branch3531:0.0078853,(8377-EPI_ISL_848616_cl4_B.1.1.33_2020-04-28:0.28952,(4743-EPI_ISL_2187732_cl4_B.1.1.33_2021-01-16:0.19506,5492-EPI_ISL_2241610_cl4_B.1.1.33_2020-12-03:0.17289)Branch1753:0.11761)Branch3541:0.0065581)Branch3589:0.0059958,(((5557-EPI_ISL_2249336_cl4_B.1.1.33_2020-12-28:0.25466,(1213-EPI_ISL_1324149_cl4_B.1.1.33_2020-11-24:0.20119,(7895-EPI_ISL_717881_cl4_B.1.1.33_2020-10-26:0.14693,(678-EPI_ISL_1181467_cl4_B.1.1.33_2020-08-25:0.098345,(677-EPI_ISL_1181466_cl4_B.1.1.33_2020-08-25:0.073099,(665-EPI_ISL_1181454_cl4_B.1.1.33_2020-09-03:0,675-EPI_ISL_1181464_cl4_B.1.1.33_2020-08-27:0)Branch565:0.060859)Branch990:0.017612)Branch1230:0.027246)Branch1596:0.041531)Branch2075:0.077705)Branch3410:0.021472,(674-EPI_ISL_1181463_cl4_B.1.1.33_2020-08-28:0.26258,1994-EPI_ISL_1583646_cl4_B.1.1.33_2020-06-14:0.25572)Branch3444:0.017719)Branch3582:0.0028886,(((4718-EPI_ISL_2187705_cl4_B.1.1.33_2021-01-11:0.33849,(7949-EPI_ISL_717959_cl4_B.1.1.33_2020-08-03:0.26895,((645-EPI_ISL_1181429_cl4_B.1.1.33_2020-10-23:0.18582,(616-EPI_ISL_1181398_cl4_B.1.1.33_2021-01-21:0.1523,(600-EPI_ISL_1181382_cl4_B.1.1.33_2020-09-24:0.14179,(599-EPI_ISL_1181381_cl4_B.1.1.33_2020-09-24:0,601-EPI_ISL_1181383_cl4_B.1.1.33_2020-09-24:0)Branch386:0.097442)Branch735:0.05211)Branch1376:0.0129)Branch1538:0.04362,((7948-EPI_ISL_717958_cl4_B.1.1.33_2020-07-28:0.10032,7952-EPI_ISL_717964_cl4_B.1.1.33_2020-07-29:0.078365)Branch586:0.1269,(7950-EPI_ISL_717960_cl4_B.1.1.33_2020-10-09:0.092623,7951-EPI_ISL_717963_cl4_B.1.1.33_2020-07-29:0.07741)Branch903:0.083334)Branch1946:0.01001)Branch2094:0.053922)Branch3168:0.024061)Branch3452:0.013861,(8646-EPI_ISL_978497_cl4_B.1.1.33_2020-07-30:0.23971,(1071-EPI_ISL_1213463_cl4_B.1.1_2020-12-01:0.21446,(8230-EPI_ISL_792623_cl4_B.1.1_2020-10-09:0,(8207-EPI_ISL_792600_cl4_B.1.1_2020-11-04:0,8208-EPI_ISL_792601_cl4_B.1.1_2020-11-04:0)Branch478:0)Branch479:0.13837)Branch1661:0.11857)Branch3493:0.0092275)Branch3560:0.0044223,((1746-EPI_ISL_1469694_cl4_B.1.1.33_2020-09-28:0.28229,(627-EPI_ISL_1181410_cl4_B.1.1.33_2021-01-05:0.26147,(8557-EPI_ISL_918535_cl4_B.1.1.33_2021-01-05:0.24164,(((7568-EPI_ISL_514131_cl4_B.1.1.33_2020-05-11:0,7570-EPI_ISL_514133_cl4_B.1.1.33_2020-05-11:0)Branch604:0.15179,(1830-EPI_ISL_1493599_cl4_B.1.1.33_2021-01-05:0.14204,(1168-EPI_ISL_1303504_cl4_B.1.1.33_2021-01-11:0.13929,1828-EPI_ISL_1493597_cl4_B.1.1.33_2021-01-14:0.12529)Branch770:0.032498)Branch1050:0.078639)Branch2301:0.034707,(507-EPI_ISL_1163705_cl4_B.1.1.33_2020-07-00:0.14065,(1759-EPI_ISL_1469725_cl4_B.1.1.33_2020-09-28:0.18071,(1639-EPI_ISL_1469549_cl4_B.1.1.33_2020-09-24:0.11881,1650-EPI_ISL_1469566_cl4_B.1.1.33_2020-09-18:0.10877)Branch1798:0.032175)Branch2259:0.015139)Branch2570:0.024664)Branch2988:0.018779)Branch3259:0.0073272)Branch3352:0.009874)Branch3440:0.016192,(8615-EPI_ISL_943588_cl4_B.1.1.33_2020-08-06:0.32641,((7827-EPI_ISL_693247_cl4_B.1.1.33_2020-06-30:0.21868,7953-EPI_ISL_729794_cl4_B.1.1.33_2020-05-11:0.29158)Branch3041:0.040963,(((657-EPI_ISL_1181444_cl4_B.1.1.33_2020-09-21:0,662-EPI_ISL_1181449_cl4_B.1.1.33_2020-09-14:0)Branch326:0.31478,(132-EPI_ISL_1068163_cl4_B.1.1.33_2020-10-11:0.28383,7548-EPI_ISL_513554_cl4_B.1.1.33_2020-04-20:0.28169)Branch3240:0.015795)Branch3418:0.01117,(((1061-EPI_ISL_1213444_cl4_B.1.1.33_2020-12-10:0.1756,(7893-EPI_ISL_717879_cl4_B.1.1.33_2020-10-26:0.21339,8453-EPI_ISL_861888_cl4_B.1.1.33_2020-11-17:0.18595)Branch1771:0.029289)Branch2189:0.077362,(691-EPI_ISL_1181481_cl4_B.1.1.33_2020-08-07:0.2769,(687-EPI_ISL_1181477_cl4_B.1.1.33_2020-08-13:0.2684,((1716-EPI_ISL_1469653_cl4_B.1.1.33_2020-08-18:0.12204,8449-EPI_ISL_861884_cl4_B.1.1.33_2020-08-01:0.11014)Branch1590:0.087937,(774-EPI_ISL_1181574_cl4_B.1.1.33_2020-05-21:0.20719,(788-EPI_ISL_1181588_cl4_B.1.1.33_2020-04-10:0.17847,((7903-EPI_ISL_717892_cl4_B.1.1.33_2020-11-03:0.062453,8240-EPI_ISL_792637_cl4_B.1.1.33_2020-11-10:0.08417)Branch964:0.11795,(7915-EPI_ISL_717917_cl4_B.1.1.33_2020-07-29:0.1844,(1678-EPI_ISL_1469602_cl4_B.1.1.33_2020-06-02:0.1359,(8338-EPI_ISL_848575_cl4_B.1.1.33_2020-05-21:0.12087,(7690-EPI_ISL_541363_cl4_B.1.1.33_2020-04-28:0.10856,(8374-EPI_ISL_848613_cl4_B.1.1.33_2020-06-04:0.10126,(7636-EPI_ISL_524791_cl4_B.1.1.33_2020-04-29:0.087723,(7522-EPI_ISL_513518_cl4_B.1.1.33_2020-04-14:0.086017,((733-EPI_ISL_1181531_cl4_B.1.1.33_2020-06-12:0,7635-EPI_ISL_524790_cl4_B.1.1.33_2020-04-28:0)Branch958:0,(7798-EPI_ISL_693213_cl4_B.1.1.33_2020-06-18:0,8336-EPI_ISL_848573_cl4_B.1.1.33_2020-05-22:0)Branch959:0)Branch960:0.062265)Branch1663:0.012771)Branch1792:0.0052723)Branch1854:0.0078849)Branch1945:0.0054477)Branch2026:0.0094396)Branch2149:0.018535)Branch2497:0.0041687)Branch2581:0.0058927)Branch2682:0.0054821)Branch2776:0.0094216)Branch2935:0.020402)Branch3217:0.004915)Branch3291:0.014656)Branch3441:0.0050564,(((1028-EPI_ISL_1213381_cl4_B.1.1.33_2021-01-25:0.16925,((614-EPI_ISL_1181396_cl4_B.1.1.33_2021-01-24:0.18596,617-EPI_ISL_1181399_cl4_B.1.1.33_2021-01-18:0.17331)Branch1611:0.01897,(1905-EPI_ISL_1520114_cl4_B.1.1.33_2021-02-19:0.19806,(7896-EPI_ISL_717882_cl4_B.1.1.33_2020-10-26:0.073768,7902-EPI_ISL_717891_cl4_B.1.1.33_2020-11-03:0.10155)Branch1344:0.034965)Branch1733:0.0087032)Branch1814:0.026637)Branch2204:0.070049,(8324-EPI_ISL_848561_cl4_B.1.1.33_2020-07-13:0.26013,(5446-EPI_ISL_2241553_cl4_B.1.1.33_2020-11-12:0.30607,(718-EPI_ISL_1181514_cl4_B.1.1.33_2020-07-01:0,719-EPI_ISL_1181515_cl4_B.1.1.33_2020-07-01:0)Branch497:0.23891)Branch3285:0.0081782)Branch3379:0.0025661)Branch3398:0.0067244,(((7888-EPI_ISL_717874_cl4_B.1.1.33_2020-10-09:0.23806,(693-EPI_ISL_1181483_cl4_B.1.1.33_2020-08-04:0.073158,(696-EPI_ISL_1181488_cl4_B.1.1.33_2020-07-31:0,(605-EPI_ISL_1181387_cl4_B.1.1.33_2020-08-06:0,606-EPI_ISL_1181388_cl4_B.1.1.33_2020-08-06:0)Branch377:0)Branch378:0.090998)Branch655:0.12432)Branch2047:0.083869,(((683-EPI_ISL_1181472_cl4_B.1.1.33_2020-08-19:0,684-EPI_ISL_1181473_cl4_B.1.1.33_2020-08-18:0)Branch446:0.24686,(651-EPI_ISL_1181437_cl4_B.1.1.33_2020-09-29:0.15061,7890-EPI_ISL_717876_cl4_B.1.1.33_2020-10-09:0.19135)Branch2341:0.048248)Branch3192:0.018047,(653-EPI_ISL_1181440_cl4_B.1.1.33_2020-09-28:0.24031,(857-EPI_ISL_1182607_cl4_B.1.1.33_2020-12-03:0.20399,(7889-EPI_ISL_717875_cl4_B.1.1.33_2020-10-09:0.14887,(660-EPI_ISL_1181447_cl4_B.1.1.33_2020-09-21:0,661-EPI_ISL_1181448_cl4_B.1.1.33_2020-09-17:0)Branch683:0.1052)Branch1865:0.040867)Branch2568:0.04903)Branch3358:0.0050198)Branch3399:0.0032718)Branch3431:0.002882,(((19-EPI_ISL_1040829_cl4_B.1.1.33_2020-10-05:0.21401,(25-EPI_ISL_1040836_cl4_B.1.1.33_2020-09-18:0.20267,(1760-EPI_ISL_1469726_cl4_B.1.1.33_2020-10-02:0.19368,((1791-EPI_ISL_1469798_cl4_B.1.1.33_2020-11-07:0.14759,(1785-EPI_ISL_1469785_cl4_B.1.1.33_2020-10-06:0.10954,(858-EPI_ISL_1182608_cl4_B.1.1.33_2020-12-02:0.10393,1712-EPI_ISL_1469646_cl4_B.1.1.33_2020-10-07:0.073105)Branch1358:0.016593)Branch1537:0.01633)Branch1723:0.065745,((14-EPI_ISL_1040824_cl4_B.1.1.33_2021-01-17:0.10091,424-EPI_ISL_1121327_cl4_B.1.1.33_2020-07-31:0.094406)Branch1452:0.086709,(32-EPI_ISL_1040843_cl4_B.1.1.33_2020-08-27:0.16666,(427-EPI_ISL_1121330_cl4_B.1.1.33_2020-07-03:0.17369,(1751-EPI_ISL_1469705_cl4_B.1.1.33_2020-09-29:0.14228,(8281-EPI_ISL_831683_cl4_B.1.1.33_2020-07-01:0.16648,(24-EPI_ISL_1040835_cl4_B.1.1.33_2020-09-19:0.10291,(463-EPI_ISL_1139053_cl4_B.1.1.33_2020-06-27:0.11445,(1658-EPI_ISL_1469575_cl4_B.1.1.33_2020-08-31:0.099074,(1799-EPI_ISL_1469824_cl4_B.1.1.33_2020-05-21:0.075809,((425-EPI_ISL_1121328_cl4_B.1.1.33_2020-07-22:0,465-EPI_ISL_1139055_cl4_B.1.1.33_2020-05-17:0)Branch904:0,(889-EPI_ISL_1196283_cl4_B.1.1.33_2020-05-30:0,1600-EPI_ISL_1468434_cl4_B.1.1.33_2020-05-25:0)Branch905:0)Branch906:0.062993)Branch1634:0.017561)Branch1812:0.0093738)Branch1920:0.0043934)Branch1978:0.015331)Branch2206:0.0058561)Branch2315:0.0050717)Branch2419:0.0036909)Branch2482:0.0092635)Branch2659:0.0050161)Branch2737:0.0063747)Branch2855:0.012581)Branch3043:0.0038874)Branch3105:0.02462,(638-EPI_ISL_1181422_cl4_B.1.1.33_2020-11-30:0.25105,(680-EPI_ISL_1181469_cl4_B.1.1.33_2020-08-22:0,1990-EPI_ISL_1550388_cl4_B.1.1.33_2020-08-23:0)Branch451:0.24617)Branch3225:0.015551)Branch3403:0.0046878,((8209-EPI_ISL_792602_cl4_B.1.1.33_2020-09-28:0.19859,(647-EPI_ISL_1181431_cl4_B.1.1.33_2020-10-14:0.16944,(1739-EPI_ISL_1469686_cl4_B.1.1.33_2020-09-16:0.15068,(672-EPI_ISL_1181461_cl4_B.1.1.33_2020-08-30:0.12605,7901-EPI_ISL_717889_cl4_B.1.1.33_2020-10-30:0.1581)Branch1594:0.015269)Branch1748:0.01256)Branch1877:0.068176)Branch3085:0.029739,((5752-EPI_ISL_2293018_cl4_B.1.1.33_2020-09-30:0.18762,(682-EPI_ISL_1181471_cl4_B.1.1.33_2020-08-19:0.17505,8633-EPI_ISL_943980_cl4_B.1.1.33_2020-10-12:0.19411)Branch2940:0.00087084)Branch2953:0.03566,((598-EPI_ISL_1181379_cl4_B.1.1.33_2020-10-27:0.23948,(7399-EPI_ISL_456083_cl4_B.1.1.33_2020-04-03:0.080217,7692-EPI_ISL_541366_cl4_B.1.1.33_2020-04-29:0.085896)Branch1525:0.1176)Branch3282:0.010858,((((706-EPI_ISL_1181498_cl4_B.1.1.33_2020-07-21:0.23246,((68-EPI_ISL_1068099_cl4_B.1.1.33_2020-09-29:0.21267,(113-EPI_ISL_1068144_cl4_B.1.1.33_2020-12-09:0.15264,8584-EPI_ISL_925846_cl4_B.1.1.33_2020-11-11:0.11011)Branch1054:0.057392)Branch1880:0.052019,((203-EPI_ISL_1068234_cl4_B.1.1.33_2020-07-28:0.10599,(197-EPI_ISL_1068228_cl4_B.1.1.33_2020-07-27:0.058913,(158-EPI_ISL_1068189_cl4_B.1.1.33_2020-07-27:0,199-EPI_ISL_1068230_cl4_B.1.1.33_2020-07-20:0)Branch682:0.06617)Branch1387:0.024754)Branch1669:0.050248,(8331-EPI_ISL_848568_cl4_B.1.1.33_2020-06-04:0.14435,(8332-EPI_ISL_848569_cl4_B.1.1.33_2020-06-04:0.10808,(8330-EPI_ISL_848567_cl4_B.1.1.33_2020-06-07:0.10563,(8354-EPI_ISL_848591_cl4_B.1.1.33_2020-04-16:0.074754,((1788-EPI_ISL_1469795_cl4_B.1.1.33_2020-06-06:0,7572-EPI_ISL_514135_cl4_B.1.1.33_2020-05-05:0)Branch854:0,(8333-EPI_ISL_848570_cl4_B.1.1.33_2020-05-30:0,8335-EPI_ISL_848572_cl4_B.1.1.33_2020-05-28:0)Branch855:0)Branch856:0.063335)Branch1601:0.01271)Branch1725:0.013005)Branch1857:0.018517)Branch2090:0.014648)Branch2347:0.027667)Branch2836:0.030359)Branch3280:0.0057819,(1689-EPI_ISL_1469614_cl4_B.1.1.33_2020-08-06:0.21508,(((503-EPI_ISL_1163700_cl4_B.1.1_2020-05-00:0.091598,505-EPI_ISL_1163702_cl4_B.1.1.161_2020-06-00:0.13263)Branch1349:0.0787,(8607-EPI_ISL_942930_cl4_B.1.1.33_2020-08-13:0.09069,(1653-EPI_ISL_1469569_cl4_B.1.1.33_2020-05-29:0.10717,(1667-EPI_ISL_1469585_cl4_B.1.1.33_2020-05-22:0.079294,(1792-EPI_ISL_1469799_cl4_B.1.1.33_2020-04-30:0,(1681-EPI_ISL_1469606_cl4_B.1.1.33_2020-04-20:0,1747-EPI_ISL_1469695_cl4_B.1.1.33_2020-04-29:0)Branch660:0)Branch661:0.06673)Branch1369:0.01872)Branch1597:0.029167)Branch1894:0.032391)Branch2402:0.046035,(8620-EPI_ISL_943595_cl4_B.1.1.33_2020-05-18:0.15998,((1794-EPI_ISL_1469807_cl4_B.1.1_2020-05-22:0.10038,(7383-EPI_ISL_429676_cl4_B.1.1_2020-03-16:0.031184,8180-EPI_ISL_792570_cl4_B.1.1_2020-04-24:0.029773)Branch1607:0.04696)Branch2135:0.021745,(508-EPI_ISL_1163706_cl4_B.1.1.161_2020-08-00:0.13564,(501-EPI_ISL_1163697_cl4_B.1.1.161_2020-04-00:0.10014,(499-EPI_ISL_1163694_cl4_B.1.1.161_2020-03-00:0,500-EPI_ISL_1163696_cl4_B.1.1.161_2020-04-00:0)Branch978:0.076802)Branch1863:0.022065)Branch2150:0.020044)Branch2538:0.026416)Branch2962:0.014637)Branch3166:0.009521)Branch3290:0.0050502)Branch3351:0.0033513,((7918-EPI_ISL_717920_cl4_B.1.1.33_2020-10-29:0.22752,(7891-EPI_ISL_717877_cl4_B.1.1.33_2020-10-26:0.19744,(7892-EPI_ISL_717878_cl4_B.1.1.33_2020-10-26:0.15707,((668-EPI_ISL_1181457_cl4_B.1.1.33_2020-08-31:0.088741,(669-EPI_ISL_1181458_cl4_B.1.1.33_2020-08-31:0,676-EPI_ISL_1181465_cl4_B.1.1.33_2020-08-26:0)Branch618:0.068138)Branch1236:0.051722,(703-EPI_ISL_1181495_cl4_B.1.1.33_2020-07-28:0.10632,(8436-EPI_ISL_861871_cl4_B.1.1.33_2020-08-01:0.098443,(7885-EPI_ISL_717871_cl4_B.1.1.33_2020-09-04:0,7886-EPI_ISL_717872_cl4_B.1.1.33_2020-09-04:0)Branch747:0.071141)Branch1553:0.01585)Branch1736:0.011349)Branch1851:0.013464)Branch2025:0.025848)Branch2473:0.052471)Branch3319:0.0035708,((7856-EPI_ISL_717833_cl4_B.1.1.33_2020-06-03:0.17091,8371-EPI_ISL_848610_cl4_B.1.1.33_2020-06-24:0.18631)Branch3063:0.021418,(((5566-EPI_ISL_2249351_cl4_B.1.1.33_2020-12-23:0.22549,7880-EPI_ISL_717866_cl4_B.1.1.33_2020-08-03:0.19701)Branch2869:0.022394,(1714-EPI_ISL_1469651_cl4_B.1.1.33_2020-09-18:0.20155,(1682-EPI_ISL_1469607_cl4_B.1.1.33_2020-08-21:0.15675,((7684-EPI_ISL_541356_cl4_B.1.1.33_2020-04-17:0.092408,7961-EPI_ISL_729802_cl4_B.1.1.33_2020-08-09:0.13403)Branch1950:0.037251,((1671-EPI_ISL_1469589_cl4_B.1.1.33_2020-10-09:0.14347,8276-EPI_ISL_831474_cl4_B.1.1.33_2020-06-12:0.092612)Branch1752:0.04023,((1710-EPI_ISL_1469643_cl4_B.1.1.33_2020-10-26:0.10085,1721-EPI_ISL_1469660_cl4_B.1.1.33_2020-11-19:0.11502)Branch1637:0.042276,((1738-EPI_ISL_1469685_cl4_B.1.1.33_2020-09-15:0.065837,8070-EPI_ISL_770574_cl4_B.1.1.33_2020-11-23:0.09104)Branch1450:0.055744,(1763-EPI_ISL_1469736_cl4_B.1.1.33_2020-08-30:0.11829,(8007-EPI_ISL_729858_cl4_B.1.1.33_2020-08-06:0.12119,(1778-EPI_ISL_1469762_cl4_B.1.1.33_2020-07-04:0.098679,(1783-EPI_ISL_1469773_cl4_B.1.1.33_2020-05-06:0.067593,8605-EPI_ISL_942375_cl4_B.1.1.33_2020-07-31:0.085023)Branch1668:0.01454)Branch1818:0.010625)Branch1939:0.0022267)Branch1971:0.0055592)Branch2038:0.0068858)Branch2137:0.0086673)Branch2300:0.014387)Branch2576:0.01139)Branch2754:0.018282)Branch3054:0.0099023)Branch3198:0.010389,((602-EPI_ISL_1181384_cl4_B.1.1.33_2020-05-21:0.20779,(1648-EPI_ISL_1469562_cl4_B.1.1.33_2020-08-05:0.19498,1676-EPI_ISL_1469597_cl4_B.1.1.33_2020-07-26:0.19304)Branch3186:0.0031808)Branch3221:0.0071776,((((8217-EPI_ISL_792610_cl4_B.1.1.33_2020-08-20:0.2133,(7502-EPI_ISL_492043_cl4_B.1.1.33_2020-05-25:0,7503-EPI_ISL_492044_cl4_B.1.1.33_2020-05-27:0)Branch536:0.20822)Branch3022:0.015174,(((5398-EPI_ISL_2229838_cl4_B.1.1.33_2020-04-07:0.15251,5400-EPI_ISL_2229840_cl4_B.1.1.33_2020-07-23:0.20613)Branch2662:0.022739,((8047-EPI_ISL_770551_cl4_B.1.1.33_2020-11-25:0.15581,(1754-EPI_ISL_1469710_cl4_B.1.1.33_2020-09-17:0.17642,((1675-EPI_ISL_1469596_cl4_B.1.1.33_2020-09-10:0,1781-EPI_ISL_1469767_cl4_B.1.1.33_2020-09-03:0)Branch466:0.13232,(1734-EPI_ISL_1469680_cl4_B.1.1.33_2020-09-17:0.10152,(1665-EPI_ISL_1469583_cl4_B.1.1.33_2020-09-05:0.07111,1767-EPI_ISL_1469742_cl4_B.1.1.33_2020-09-24:0.087638)Branch1016:0.011143)Branch1224:0.028312)Branch1550:0.019403)Branch1764:0.01988)Branch2009:0.051476,(649-EPI_ISL_1181433_cl4_B.1.1.33_2020-10-07:0.17023,((622-EPI_ISL_1181404_cl4_B.1.1.33_2021-01-08:0.093189,629-EPI_ISL_1181412_cl4_B.1.1.33_2021-01-04:0.071529)Branch1374:0.082919,((8071-EPI_ISL_770575_cl4_B.1.1.33_2020-11-23:0.10065,(1677-EPI_ISL_1469601_cl4_B.1.1.33_2020-10-20:0,1753-EPI_ISL_1469709_cl4_B.1.1.33_2020-10-07:0)Branch608:0.071647)Branch1316:0.08569,((1713-EPI_ISL_1469648_cl4_B.1.1.33_2020-10-15:0.13144,(1772-EPI_ISL_1469751_cl4_B.1.1.33_2020-09-02:0,(1711-EPI_ISL_1469645_cl4_B.1.1.33_2020-10-14:0,1730-EPI_ISL_1469676_cl4_B.1.1.33_2020-09-11:0)Branch707:0)Branch708:0.095296)Branch1770:0.029268,(1645-EPI_ISL_1469559_cl4_B.1.1.33_2020-07-24:0.09012,1649-EPI_ISL_1469564_cl4_B.1.1.33_2020-07-22:0.07569)Branch1786:0.02826)Branch2148:0.013538)Branch2412:0.0054132)Branch2511:0.0063083)Branch2632:0.017645)Branch2934:0.0067725)Branch3027:0.013907,((640-EPI_ISL_1181424_cl4_B.1.1.33_2020-11-10:0.16965,(694-EPI_ISL_1181485_cl4_B.1.1.33_2020-08-03:0.13937,8044-EPI_ISL_756293_cl4_B.1.1.33_2020-06-01:0.13188)Branch2160:0.029368)Branch2695:0.022133,(652-EPI_ISL_1181439_cl4_B.1.1.33_2020-09-29:0.2076,(7913-EPI_ISL_717913_cl4_B.1.1.33_2020-07-29:0.16997,(789-EPI_ISL_1181589_cl4_B.1.1.33_2020-04-27:0.093072,7785-EPI_ISL_623168_cl4_B.1.1.33_2020-04-08:0.07577)Branch1474:0.039422)Branch1876:0.055535)Branch2830:0.013855)Branch3048:0.012728)Branch3218:0.00058007)Branch3229:0.0027783,((639-EPI_ISL_1181423_cl4_B.1.1.33_2020-11-16:0.21115,772-EPI_ISL_1181571_cl4_B.1.1.33_2020-05-28:0.18058)Branch2929:0.021894,((641-EPI_ISL_1181425_cl4_B.1.1.33_2020-11-07:0.22459,(7505-EPI_ISL_492046_cl4_B.1.1.33_2020-05-29:0.21968,7877-EPI_ISL_717862_cl4_B.1.1.33_2020-07-08:0.16075)Branch2909:0.017614)Branch3160:0.0039245,(780-EPI_ISL_1181580_cl4_B.1.1.33_2020-05-12:0.16451,(((721-EPI_ISL_1181517_cl4_B.1.1.33_2020-06-27:0.21385,(776-EPI_ISL_1181576_cl4_B.1.1.33_2020-05-18:0.076046,781-EPI_ISL_1181581_cl4_B.1.1.33_2020-05-09:0.093163)Branch1659:0.062609)Branch2545:0.037157,(278-EPI_ISL_1068372_cl4_B.1.1.33_2020-05-17:0.19463,(4195-EPI_ISL_2017478_cl4_B.1.1.33_2020-06-19:0.17909,8644-EPI_ISL_978495_cl4_B.1.1.33_2020-08-19:0.22887)Branch2882:0.014366)Branch3093:0.0033197)Branch3137:0.0014768,((7981-EPI_ISL_729827_cl4_B.1.1.33_2020-05-12:0.19748,8215-EPI_ISL_792608_cl4_B.1.1.33_2020-08-19:0.20337)Branch2949:0.014129,(((690-EPI_ISL_1181480_cl4_B.1.1.33_2020-08-07:0.13624,(26-EPI_ISL_1040837_cl4_B.1.1.33_2020-09-18:0.1263,1598-EPI_ISL_1468432_cl4_B.1.1.33_2020-08-18:0.093961)Branch1540:0.067713)Branch2489:0.036119,(787-EPI_ISL_1181587_cl4_B.1.1.33_2020-04-28:0.15678,4119-EPI_ISL_2017281_cl4_B.1.1.33_2020-08-18:0.21506)Branch2684:0.025256)Branch3094:0.0028395,((29-EPI_ISL_1040840_cl4_B.1.1.33_2020-09-16:0.16101,(1773-EPI_ISL_1469753_cl4_B.1.1.33_2020-09-23:0.15406,(1672-EPI_ISL_1469590_cl4_B.1_2020-09-01:0.16272,(1640-EPI_ISL_1469550_cl4_B.1_2020-08-26:0.14128,(1707-EPI_ISL_1469640_cl4_B.1_2020-07-11:0.085502,1748-EPI_ISL_1469698_cl4_B.1_2020-09-10:0.1126)Branch1808:0.023773)Branch2105:0.013238)Branch2344:0.0066759)Branch2477:0.020518)Branch2841:0.017185,((((659-EPI_ISL_1181446_cl4_B.1.1.33_2020-09-21:0.13186,7917-EPI_ISL_717919_cl4_B.1.1.33_2020-06-02:0.15101)Branch2342:0.022663,(7527-EPI_ISL_513527_cl4_B.1.1.33_2020-04-30:0.15083,(8649-EPI_ISL_978502_cl4_B.1.1.33_2020-03-29:0.085799,(8677-EPI_ISL_978530_cl4_B.1.1.33_2020-03-29:0,(8655-EPI_ISL_978508_cl4_B.1.1.33_2020-03-30:0,8660-EPI_ISL_978513_cl4_B.1.1.33_2020-03-29:0)Branch643:0)Branch644:0.063954)Branch1325:0.080066)Branch2381:0.020053)Branch2749:0.018707,(4476-EPI_ISL_2134584_cl4_B.1.1.33_2020-00-00:0.1699,(588-EPI_ISL_1181369_cl4_B.1.1.33_2020-06-18:0.16744,7871-EPI_ISL_717855_cl4_B.1.1.33_2020-07-01:0.14767)Branch2451:0.019003)Branch2794:0.016451)Branch3046:0.0028019,((1674-EPI_ISL_1469594_cl4_B.1.1.33_2020-09-09:0.17781,((7770-EPI_ISL_623116_cl4_B.1.1.33_2020-04-07:0.12377,(7450-EPI_ISL_467361_cl4_B.1.1.33_2020-04-27:0.11291,(7451-EPI_ISL_467362_cl4_B.1.1.33_2020-04-27:0,7452-EPI_ISL_467363_cl4_B.1.1.33_2020-04-27:0)Branch628:0.080786)Branch1464:0.043873)Branch1923:0.06402,(686-EPI_ISL_1181476_cl4_B.1.1.33_2020-08-14:0.17225,5423-EPI_ISL_2241517_cl4_B.1.1.33_2020-12-02:0.17112)Branch2462:0.032901)Branch3012:0.0028976)Branch3049:0.001933,(((7826-EPI_ISL_693246_cl4_B.1.1.33_2020-06-30:0.1862,(7666-EPI_ISL_534315_cl4_B.1.1.33_2020-05-02:0.13415,8420-EPI_ISL_861664_cl4_B.1.1.33_2020-05-27:0.1269)Branch2282:0.014051)Branch2552:0.027877,(21-EPI_ISL_1040831_cl4_B.1.1.33_2020-10-02:0.17019,((654-EPI_ISL_1181441_cl4_B.1.1.33_2020-09-24:0,658-EPI_ISL_1181445_cl4_B.1.1.33_2020-09-21:0)Branch590:0.15895,(7872-EPI_ISL_717856_cl4_B.1.1.33_2020-07-02:0.10508,(7489-EPI_ISL_486427_cl4_B.1.1.33_2020-03-13:0,8480-EPI_ISL_861915_cl4_B.1.1.33_2020-03-31:0)Branch741:0.10818)Branch1975:0.023708)Branch2361:0.033677)Branch2955:0.0040467)Branch3013:0.0034424,((((1816-EPI_ISL_1493583_cl4_B.1.1.33_2021-01-25:0.17787,(7521-EPI_ISL_513516_cl4_B.1.1.33_2020-04-14:0.15094,(7556-EPI_ISL_513563_cl4_B.1.1.33_2020-04-24:0.10221,(((7534-EPI_ISL_513535_cl4_B.1.1.33_2020-04-16:0,7536-EPI_ISL_513537_cl4_B.1.1.33_2020-04-16:0)Branch861:0,(7541-EPI_ISL_513544_cl4_B.1.1.33_2020-04-16:0,7551-EPI_ISL_513558_cl4_B.1.1.33_2020-04-22:0)Branch862:0)Branch865:0,((7555-EPI_ISL_513562_cl4_B.1.1.33_2020-04-22:0,7560-EPI_ISL_513572_cl4_B.1.1.33_2020-04-24:0)Branch863:0,((2169-EPI_ISL_1690551_cl4_B.1.1.33_2020-04-17:0,7407-EPI_ISL_456091_cl4_B.1.1.33_2020-04-09:0)Branch859:0,(7500-EPI_ISL_492041_cl4_B.1.1.33_2020-04-30:0,7530-EPI_ISL_513531_cl4_B.1.1.33_2020-04-16:0)Branch860:0)Branch864:0)Branch866:0)Branch867:0.080858)Branch1765:0.034717)Branch2212:0.017069)Branch2526:0.02802,(7506-EPI_ISL_492047_cl4_B.1.1.33_2020-05-29:0.16921,(741-EPI_ISL_1181539_cl4_B.1.1.33_2020-06-09:0.14725,778-EPI_ISL_1181578_cl4_B.1.1.33_2020-05-15:0.16463)Branch2390:0.031494)Branch2941:0.0040687)Branch2997:0.0017225,((1803-EPI_ISL_1469838_cl4_B.1.1.33_2020-07-28:0.17786,(779-EPI_ISL_1181579_cl4_B.1.1.33_2020-05-15:0.098262,7860-EPI_ISL_717841_cl4_B.1.1.33_2020-07-28:0.14718)Branch1605:0.08499)Branch2839:0.011117,((((470-EPI_ISL_1139061_cl4_B.1.1.33_2020-04-08:0.12581,471-EPI_ISL_1139062_cl4_B.1.1.33_2020-04-14:0.14947)Branch2264:0.02132,(707-EPI_ISL_1181499_cl4_B.1.1.33_2020-07-21:0.18444,((767-EPI_ISL_1181566_cl4_B.1.1.33_2020-06-01:0,769-EPI_ISL_1181568_cl4_B.1.1.33_2020-05-30:0)Branch583:0.14221,((752-EPI_ISL_1181551_cl4_B.1.1.33_2020-06-05:0,753-EPI_ISL_1181552_cl4_B.1.1.33_2020-06-05:0)Branch961:0,(7416-EPI_ISL_456102_cl4_B.1.1.33_2020-04-16:0,7990-EPI_ISL_729838_cl4_B.1.1.33_2020-05-29:0)Branch962:0)Branch963:0.092102)Branch1990:0.027101)Branch2435:0.013668)Branch2676:0.016831,(263-EPI_ISL_1068317_cl4_B.1.1.33_2020-06-28:0.1681,(664-EPI_ISL_1181452_cl4_B.1.1.33_2020-09-07:0.15546,(7533-EPI_ISL_513534_cl4_B.1.1.33_2020-04-16:0.15275,(739-EPI_ISL_1181537_cl4_B.1.1.33_2020-06-09:0.08503,(7491-EPI_ISL_492032_cl4_B.1.1.33_2020-04-15:0.11204,((7535-EPI_ISL_513536_cl4_B.1.1.33_2020-04-16:0,7552-EPI_ISL_513559_cl4_B.1.1.33_2020-04-22:0)Branch657:0.079841,(748-EPI_ISL_1181547_cl4_B.1.1.33_2020-06-05:0,770-EPI_ISL_1181569_cl4_B.1.1.33_2020-05-29:0)Branch808:0.060842)Branch1516:0.016778)Branch1677:0.015828)Branch1850:0.011285)Branch1985:0.033473)Branch2553:0.015857)Branch2817:0.0084763)Branch2954:0.0030461,((7735-EPI_ISL_583491_cl4_B.1.1.33_2020-04-15:0.21731,(7806-EPI_ISL_693222_cl4_B.1.1.33_2020-06-16:0.10286,8018-EPI_ISL_735407_cl4_B.1.1.33_2020-06-26:0.078059)Branch1593:0.087938)Branch2880:0.0054276,((8219-EPI_ISL_792612_cl4_B.1.1.33_2020-09-14:0.14887,(700-EPI_ISL_1181492_cl4_B.1.1.33_2020-07-29:0.14197,8210-EPI_ISL_792603_cl4_B.1.1.33_2020-11-27:0.17241)Branch2512:0.01057)Branch2702:0.014164,((7422-EPI_ISL_458139_cl4_B.1.1.33_2020-03-18:0.16155,(737-EPI_ISL_1181535_cl4_B.1.1.33_2020-06-10:0.16344,(727-EPI_ISL_1181523_cl4_B.1.1.33_2020-06-16:0.16477,((7866-EPI_ISL_717849_cl4_B.1.1.33_2020-06-01:0.1169,(714-EPI_ISL_1181506_cl4_B.1.1.33_2020-07-07:0.076943,7887-EPI_ISL_717873_cl4_B.1.1.33_2020-09-08:0.084005)Branch1467:0.036638)Branch1836:0.053731,(7979-EPI_ISL_729825_cl4_B.1.1.33_2020-05-10:0.14819,(679-EPI_ISL_1181468_cl4_B.1.1.33_2020-08-24:0.091015,7754-EPI_ISL_603029_cl4_B.1.1.33_2020-06-22:0.070028)Branch1695:0.032022)Branch2065:0.035197)Branch2687:0.006601)Branch2795:0.0013479)Branch2816:0.0018425)Branch2848:0.0037572,(((8288-EPI_ISL_831940_cl4_B.1.1.33_2020-09-10:0.072585,(1697-EPI_ISL_1469628_cl4_B.1.1.33_2020-10-20:0,1742-EPI_ISL_1469689_cl4_B.1.1.33_2020-11-18:0)Branch588:0.096691)Branch1523:0.094818,(7881-EPI_ISL_717867_cl4_B.1.1.33_2020-08-04:0.16125,(7878-EPI_ISL_717863_cl4_B.1.1.33_2020-08-03:0.14915,(7718-EPI_ISL_547574_cl4_B.1.1.33_2020-06-19:0.086908,7876-EPI_ISL_717861_cl4_B.1.1.33_2020-07-08:0.076243)Branch1743:0.034158)Branch2146:0.035181)Branch2780:0.0051757)Branch2872:0.0014225,(((((7498-EPI_ISL_492039_cl4_B.1.1.33_2020-04-29:0,7537-EPI_ISL_513540_cl4_B.1.1.33_2020-04-16:0)Branch663:0.16556,(7454-EPI_ISL_467365_cl4_B.1.1.33_2020-04-27:0.12048,(603-EPI_ISL_1181385_cl4_B.1.1.33_2020-08-26:0,604-EPI_ISL_1181386_cl4_B.1.1.33_2020-08-21:0)Branch621:0.12457)Branch1908:0.048512)Branch2719:0.0059991,((((8702-EPI_ISL_985176_cl4_B.1.1.33_2020-08-17:0.15743,(((775-EPI_ISL_1181575_cl4_B.1.1.33_2020-05-19:0.11465,7710-EPI_ISL_541385_cl4_B.1.1.33_2020-04-26:0.086757)Branch1871:0.048657,(((261-EPI_ISL_1068315_cl4_B.1.1.33_2020-04-25:0.093096,(701-EPI_ISL_1181493_cl4_B.1.1.33_2020-07-29:0,702-EPI_ISL_1181494_cl4_B.1.1.33_2020-07-28:0)Branch872:0.075655)Branch1739:0.041674,(266-EPI_ISL_1068320_cl4_B.1.1.33_2020-04-27:0.11621,(269-EPI_ISL_1068323_cl4_B.1.1.33_2020-04-01:0.097378,((289-EPI_ISL_1068392_cl4_B.1.1.33_2020-04-22:0,8661-EPI_ISL_978514_cl4_B.1.1.33_2020-04-22:0)Branch744:0.087835,(8675-EPI_ISL_978528_cl4_B.1.1.33_2020-04-23:0.078505,(285-EPI_ISL_1068385_cl4_B.1.1.33_2020-04-21:0,287-EPI_ISL_1068387_cl4_B.1.1.33_2020-04-23:0)Branch897:0.062019)Branch1617:0.01162)Branch1740:0.0073398)Branch1806:0.014829)Branch1984:0.019165)Branch2289:0.019317,(472-EPI_ISL_1139063_cl4_B.1.1.33_2020-04-24:0.15666,7879-EPI_ISL_717865_cl4_B.1.1.33_2020-08-03:0.1521)Branch2578:0.0039891)Branch2647:0.0011819)Branch2667:0.0020677,((((7975-EPI_ISL_729821_cl4_B.1.1.33_2020-05-06:0.13821,(363-EPI_ISL_1117393_cl4_B.1.1.33_2020-06-26:0.12744,(7566-EPI_ISL_513582_cl4_B.1.1.33_2020-05-05:0,7591-EPI_ISL_515557_cl4_B.1.1.33_2020-04-15:0)Branch875:0.095411)Branch1941:0.036614)Branch2551:0.0059732,((786-EPI_ISL_1181586_cl4_B.1.1.33_2020-06-21:0.099057,7999-EPI_ISL_729849_cl4_B.1.1.33_2020-08-12:0.1205)Branch1915:0.043261,(7559-EPI_ISL_513568_cl4_B.1.1.33_2020-04-24:0.13356,(656-EPI_ISL_1181443_cl4_B.1.1.33_2020-09-23:0.091071,7993-EPI_ISL_729841_cl4_B.1.1.33_2020-06-01:0.10424)Branch1756:0.03868)Branch2269:0.019452)Branch2627:0.0014234)Branch2650:0.0010967,((210-EPI_ISL_1068241_cl4_B.1.1.33_2020-05-21:0.14999,(1663-EPI_ISL_1469581_cl4_B.1.1.33_2020-05-27:0.13628,((7431-EPI_ISL_458148_cl4_B.1.1.33_2020-04-27:0.15086,(763-EPI_ISL_1181562_cl4_B.1.1.33_2020-06-03:0.12784,(740-EPI_ISL_1181538_cl4_B.1.1.33_2020-06-09:0.10846,7695-EPI_ISL_541370_cl4_B.1.1.33_2020-03-12:0.11648)Branch2179:0.0070183)Branch2302:0.009946)Branch2484:0.0044127,((281-EPI_ISL_1068379_cl4_B.1.1.33_2020-04-02:0.11699,7971-EPI_ISL_729816_cl4_B.1.1.33_2020-04-03:0.14491)Branch2481:0.0031626,(((799-EPI_ISL_1181602_cl4_B.1.1.33_2020-04-13:0.088591,7857-EPI_ISL_717836_cl4_B.1.1.33_2020-06-03:0.073679)Branch1755:0.051857,(8472-EPI_ISL_861907_cl4_B.1.1.33_2020-03-25:0.1577,(817-EPI_ISL_1181623_cl4_B.1.1.33_2020-00-00:0.10256,7914-EPI_ISL_717915_cl4_B.1.1.33_2020-07-29:0.13738)Branch2054:0.023012)Branch2452:0.0029252)Branch2499:0.0015166,((1660-EPI_ISL_1469578_cl4_B.1.1.33_2020-09-24:0.07902,1679-EPI_ISL_1469603_cl4_B.1.1.33_2020-09-21:0.098836)Branch1689:0.057497,(((7701-EPI_ISL_541376_cl4_B.1.1.33_2020-03-19:0.067277,7707-EPI_ISL_541382_cl4_B.1.1.33_2020-04-27:0.087605)Branch1618:0.062641,(8192-EPI_ISL_792583_cl4_B.1.1.33_2020-04-21:0.11402,(369-EPI_ISL_1117402_cl4_B.1.1.33_2020-07-03:0.084631,372-EPI_ISL_1117405_cl4_B.1.1.33_2020-07-02:0.133)Branch1819:0.033121)Branch2280:0.010432)Branch2470:0.0024638,((765-EPI_ISL_1181564_cl4_B.1.1.33_2020-06-02:0.12929,(766-EPI_ISL_1181565_cl4_B.1.1.33_2020-06-01:0.12092,8131-EPI_ISL_776754_cl4_B.1.1.33_2020-03-31:0.12217)Branch2444:0.0012623)Branch2465:0.00067727,(((173-EPI_ISL_1068204_cl4_B.1.1.33_2020-05-27:0.0715,(169-EPI_ISL_1068200_cl4_B.1.1.33_2020-05-26:0,171-EPI_ISL_1068202_cl4_B.1.1.33_2020-05-26:0)Branch637:0.097476)Branch1646:0.057048,(754-EPI_ISL_1181553_cl4_B.1.1.33_2020-06-05:0.10279,7767-EPI_ISL_623110_cl4_B.1.1.33_2020-04-24:0.11556)Branch1964:0.02764)Branch2404:0.0035009,(((747-EPI_ISL_1181546_cl4_B.1.1.33_2020-06-05:0.090672,(751-EPI_ISL_1181550_cl4_B.1.1.33_2020-06-05:0,(749-EPI_ISL_1181548_cl4_B.1.1.33_2020-06-05:0,750-EPI_ISL_1181549_cl4_B.1.1.33_2020-06-05:0)Branch852:0)Branch853:0.069027)Branch1649:0.056683,((7956-EPI_ISL_729797_cl4_B.1.1.33_2020-05-06:0,7957-EPI_ISL_729798_cl4_B.1.1.33_2020-05-09:0)Branch846:0.12319,(7691-EPI_ISL_541364_cl4_B.1.1.33_2020-04-29:0.11077,(724-EPI_ISL_1181520_cl4_B.1.1.33_2020-04-27:0.072599,726-EPI_ISL_1181522_cl4_B.1.1.33_2020-05-16:0.087778)Branch1667:0.047046)Branch2273:0.0051291)Branch2363:0.0022413)Branch2406:0.0023832,((8135-EPI_ISL_776759_cl4_B.1.1.33_2020-04-30:0.11249,(7777-EPI_ISL_623132_cl4_B.1.1.33_2020-04-09:0.11443,(7858-EPI_ISL_717839_cl4_B.1.1.33_2020-04-08:0.11972,(7464-EPI_ISL_468310_cl4_B.1.1.33_2020-03-22:0,7864-EPI_ISL_717847_cl4_B.1.1.33_2020-06-01:0)Branch881:0.12208)Branch2364:0.0010797)Branch2385:0.00053886)Branch2394:0.0015678,((8280-EPI_ISL_831678_cl4_B.1.1.33_2020-05-31:0.10792,8654-EPI_ISL_978507_cl4_B.1.1.33_2020-03-29:0.11109)Branch2274:0.0073078,(698-EPI_ISL_1181490_cl4_B.1.1.33_2020-07-30:0.14198,((746-EPI_ISL_1181545_cl4_B.1.1.33_2020-06-06:0.11022,((7620-EPI_ISL_523991_cl4_B.1.1.33_2020-04-22:0.10862,8373-EPI_ISL_848612_cl4_B.1.1.33_2020-06-10:0.10812)Branch2222:0.0051552,(7764-EPI_ISL_613564_cl4_B.1.1.33_2020-04-05:0.11401,(2176-EPI_ISL_1695909_cl4_B.1.1.33_2020-05-14:0.12412,8182-EPI_ISL_792572_cl4_B.1.1.33_2020-04-06:0.10866)Branch2247:0.0019883)Branch2281:0.0017359)Branch2306:0.0014762)Branch2334:0.0018102,((7766-EPI_ISL_613709_cl4_B.1.1.33_2020-03-22:0.12153,(1782-EPI_ISL_1469771_cl4_B.1.1.33_2020-06-01:0.11474,((7771-EPI_ISL_623118_cl4_B.1.1.33_2020-04-24:0,7772-EPI_ISL_623119_cl4_B.1.1.33_2020-05-04:0)Branch878:0,(7782-EPI_ISL_623146_cl4_B.1.1.33_2020-04-29:0,7783-EPI_ISL_623158_cl4_B.1.1.33_2020-05-07:0)Branch879:0)Branch880:0.11391)Branch2223:0.0050505)Branch2304:0.0028326,(((7859-EPI_ISL_717840_cl4_B.1.1.33_2020-04-13:0.12183,(764-EPI_ISL_1181563_cl4_B.1.1.33_2020-06-02:0.094818,7492-EPI_ISL_492033_cl4_B.1.1.33_2020-04-29:0.075385)Branch1639:0.050873)Branch2270:0.0029675,(7694-EPI_ISL_541369_cl4_B.1.1.33_2020-04-30:0.12358,(717-EPI_ISL_1181512_cl4_B.1.1.33_2020-07-02:0.12979,7408-EPI_ISL_456092_cl4_B.1.1.33_2020-04-10:0.11104)Branch2161:0.0074203)Branch2295:0.0016239)Branch2318:0.0015686,((783-EPI_ISL_1181583_cl4_B.1.1.33_2020-05-04:0.11622,7634-EPI_ISL_524789_cl4_B.1.1.33_2020-05-05:0.11325)Branch2272:0.0030571,((((692-EPI_ISL_1181482_cl4_N.4_2020-08-05:0.11435,(798-EPI_ISL_1181601_cl4_B.1.1.33_2020-04-13:0.094284,7977-EPI_ISL_729823_cl4_B.1.1.33_2020-05-08:0.10869)Branch2224:0.00066796)Branch2233:0.0032195,(((209-EPI_ISL_1068240_cl4_B.1.1.33_2020-05-12:0.10201,705-EPI_ISL_1181497_cl4_B.1.1.33_2020-07-25:0.10494)Branch1995:0.016603,(797-EPI_ISL_1181600_cl4_B.1.1.33_2020-04-13:0.11595,7567-EPI_ISL_513583_cl4_B.1.1.33_2020-05-05:0.1132)Branch2217:0.0010741)Branch2236:0.0017015,((7774-EPI_ISL_623124_cl4_B.1.1.33_2020-04-22:0.11924,(7611-EPI_ISL_523976_cl4_B.1.1.33_2020-04-10:0.095568,8198-EPI_ISL_792589_cl4_B.1.1.33_2020-04-23:0.073953)Branch1674:0.041322)Branch2174:0.0044619,((7398-EPI_ISL_456082_cl4_B.1.1.33_2020-04-02:0.11052,(7693-EPI_ISL_541368_cl4_B.1.1.33_2020-04-30:0.10795,(722-EPI_ISL_1181518_cl4_B.1.1.33_2020-06-26:0.10573,(33-EPI_ISL_1040845_cl4_B.1.1.33_2020-08-18:0.10297,(7400-EPI_ISL_456084_cl4_B.1.1.33_2020-04-08:0,7544-EPI_ISL_513547_cl4_B.1.1.33_2020-04-17:0)Branch884:0.10539)Branch2082:0.0027815)Branch2121:0.0033178)Branch2177:0.0017295)Branch2207:0.0017814,(7600-EPI_ISL_523961_cl4_B.1.1.33_2020-04-17:0.11645,((8617-EPI_ISL_943591_cl4_B.1.1.33_2020-06-04:0.10862,((7868-EPI_ISL_717852_cl4_B.1.1.33_2020-06-01:0.10415,(734-EPI_ISL_1181532_cl4_B.1.1.33_2020-06-11:0.1061,8370-EPI_ISL_848609_cl4_B.1.1.33_2020-07-13:0.10993)Branch2077:0.0015272)Branch2097:0.004688,((7532-EPI_ISL_513533_cl4_B.1.1.33_2020-04-16:0.1158,(685-EPI_ISL_1181475_cl4_B.1.1.33_2020-08-18:0,715-EPI_ISL_1181507_cl4_B.1.1.33_2020-07-06:0)Branch801:0.11531)Branch2070:0.0058343,(273-EPI_ISL_1068366_cl4_B.1.1.33_2020-05-04:0.11073,(7983-EPI_ISL_729829_cl4_B.1.1.33_2020-05-13:0,7984-EPI_ISL_729830_cl4_B.1.1.33_2020-05-14:0)Branch911:0.10402)Branch2107:0.0035365)Branch2159:0.00072995)Branch2171:0.0010866)Branch2187:0.00051349,((7439-EPI_ISL_467350_cl4_B.1.1.33_2020-04-17:0.11139,7768-EPI_ISL_623112_cl4_B.1.1.33_2020-04-20:0.10938)Branch2129:0.0038941,(7629-EPI_ISL_524784_cl4_B.1.1.33_2020-04-29:0.11089,(803-EPI_ISL_1181608_cl4_B.1.1.33_2020-03-30:0.11254,(8663-EPI_ISL_978516_cl4_B.1.1.33_2020-03-29:0.097744,(7417-EPI_ISL_456103_cl4_B.1.1.33_2020-04-16:0,7688-EPI_ISL_541361_cl4_B.1.1.33_2020-04-20:0)Branch769:0.10566)Branch1898:0.016279)Branch2101:0.0034779)Branch2153:0.0019848)Branch2188:0.00048199)Branch2201:0.00064385)Branch2213:0.0014572)Branch2241:0.0008243)Branch2255:0.00078218)Branch2266:0.0013316)Branch2292:0.00040581,((755-EPI_ISL_1181554_cl4_B.1.1.33_2020-06-04:0.10646,(2171-EPI_ISL_1694627_cl4_B.1.1.33_2020-04-22:0.1172,(7916-EPI_ISL_717918_cl4_B.1.1.33_2020-06-02:0.11063,((8375-EPI_ISL_848614_cl4_B.1.1.33_2020-06-01:0.11254,(7565-EPI_ISL_513581_cl4_B.1.1.33_2020-05-05:0.10712,((805-EPI_ISL_1181610_cl4_B.1.1.33_2020-03-26:0.1049,7679-EPI_ISL_541349_cl4_B.1.1.33_2020-04-04:0.10172)Branch2114:0.0014681,((784-EPI_ISL_1181584_cl4_B.1.1.33_2020-05-04:0.10348,1800-EPI_ISL_1469828_cl4_B.1.1.33_2020-06-24:0.091458)Branch2068:0.0028656,((650-EPI_ISL_1181436_cl4_B.1.1.33_2020-10-01:0.091881,((7392-EPI_ISL_456075_cl4_B.1.1.33_2020-04-02:0,7393-EPI_ISL_456076_cl4_B.1.1.33_2020-03-25:0)Branch902:0.10249,(777-EPI_ISL_1181577_cl4_B.1.1.33_2020-06-17:0.094914,((7410-EPI_ISL_456094_cl4_B.1.1.33_2020-04-13:0.078107,8408-EPI_ISL_861642_cl4_B.1.1.33_2020-04-26:0.084311)Branch1816:0.018863,((7637-EPI_ISL_524792_cl4_B.1.1.33_2020-04-03:0,8342-EPI_ISL_848579_cl4_B.1.1.33_2020-05-19:0)Branch912:0.097661,(802-EPI_ISL_1181607_cl4_B.1.1.33_2020-04-04:0,7873-EPI_ISL_717858_cl4_B.1.1.33_2020-07-02:0)Branch927:0.09569)Branch2027:0.0018864)Branch2039:0.0010831)Branch2052:0.0011305)Branch2064:0.0012726)Branch2087:0.0015262,(7713-EPI_ISL_541388_cl4_B.1.1.33_2020-04-20:0.10256,(768-EPI_ISL_1181567_cl4_B.1.1.33_2020-05-31:0.10293,(1804-EPI_ISL_1469840_cl4_B.1.1.33_2020-06-19:0.10631,((7659-EPI_ISL_528637_cl4_B.1.1.33_2020-03-16:0.092866,(7911-EPI_ISL_717911_cl4_B.1.1.33_2020-06-01:0.085171,(8031-EPI_ISL_735430_cl4_B.1.1.33_2020-07-01:0.078913,(7432-EPI_ISL_458149_cl4_B.1.1.33_2020-04-06:0.081361,(7775-EPI_ISL_623126_cl4_B.1.1.33_2020-04-01:0.060439,(((((((7440-EPI_ISL_467351_cl4_B.1.1.33_2020-04-17:0,7441-EPI_ISL_467352_cl4_B.1.1.33_2020-04-20:0)Branch1096:0,(7442-EPI_ISL_467353_cl4_B.1.1.33_2020-04-24:0,7447-EPI_ISL_467358_cl4_B.1.1.33_2020-04-24:0)Branch1097:0)Branch1160:0,((7453-EPI_ISL_467364_cl4_B.1.1.33_2020-04-25:0,7456-EPI_ISL_467367_cl4_B.1.1.33_2020-04-27:0)Branch1098:0,(7457-EPI_ISL_467368_cl4_B.1.1.33_2020-04-28:0,7458-EPI_ISL_467369_cl4_B.1.1.33_2020-04-28:0)Branch1099:0)Branch1161:0)Branch1192:0,(((7459-EPI_ISL_467370_cl4_B.1.1.33_2020-04-28:0,7481-EPI_ISL_471554_cl4_B.1.1.33_2020-03-29:0)Branch1100:0,(7493-EPI_ISL_492034_cl4_B.1.1.33_2020-04-17:0,7496-EPI_ISL_492037_cl4_B.1.1.33_2020-04-29:0)Branch1101:0)Branch1162:0,((7499-EPI_ISL_492040_cl4_B.1.1.33_2020-04-30:0,7515-EPI_ISL_510535_cl4_B.1.1.33_2020-05-08:0)Branch1102:0,(7520-EPI_ISL_513515_cl4_B.1.1.33_2020-04-14:0,7523-EPI_ISL_513519_cl4_B.1.1.33_2020-04-30:0)Branch1103:0)Branch1163:0)Branch1193:0)Branch1208:0,((((7526-EPI_ISL_513526_cl4_B.1.1.33_2020-04-30:0,7529-EPI_ISL_513530_cl4_B.1.1.33_2020-04-16:0)Branch1104:0,(7538-EPI_ISL_513541_cl4_B.1.1.33_2020-04-16:0,7539-EPI_ISL_513542_cl4_B.1.1.33_2020-04-16:0)Branch1105:0)Branch1164:0,((7542-EPI_ISL_513545_cl4_B.1.1.33_2020-04-16:0,7545-EPI_ISL_513548_cl4_B.1.1.33_2020-04-17:0)Branch1106:0,(7546-EPI_ISL_513549_cl4_B.1.1.33_2020-04-17:0,7549-EPI_ISL_513556_cl4_B.1.1.33_2020-04-22:0)Branch1107:0)Branch1165:0)Branch1194:0,(((7553-EPI_ISL_513560_cl4_B.1.1.33_2020-04-22:0,7554-EPI_ISL_513561_cl4_B.1.1.33_2020-04-22:0)Branch1108:0,(7558-EPI_ISL_513567_cl4_B.1.1.33_2020-04-24:0,7569-EPI_ISL_514132_cl4_B.1.1.33_2020-05-11:0)Branch1109:0)Branch1166:0,((7577-EPI_ISL_515522_cl4_B.1.1.33_2020-03-31:0,7578-EPI_ISL_515523_cl4_B.1.1.33_2020-04-02:0)Branch1110:0,(7580-EPI_ISL_515525_cl4_B.1.1.33_2020-06-30:0,7582-EPI_ISL_515527_cl4_B.1.1.33_2020-03-18:0)Branch1111:0)Branch1167:0)Branch1195:0)Branch1209:0)Branch1216:0,(((((7583-EPI_ISL_515528_cl4_B.1.1.33_2020-03-25:0,7585-EPI_ISL_515543_cl4_B.1.1.33_2020-04-01:0)Branch1112:0,(7627-EPI_ISL_524470_cl4_B.1.1.33_2020-05-06:0,7639-EPI_ISL_524794_cl4_B.1.1.33_2020-04-25:0)Branch1113:0)Branch1168:0,((7640-EPI_ISL_524795_cl4_B.1.1.33_2020-04-09:0,7641-EPI_ISL_524796_cl4_B.1.1.33_2020-04-23:0)Branch1114:0,(7642-EPI_ISL_524797_cl4_B.1.1.33_2020-03-24:0,7643-EPI_ISL_524798_cl4_B.1.1.33_2020-03-14:0)Branch1115:0)Branch1169:0)Branch1196:0,(((7644-EPI_ISL_524799_cl4_B.1.1.33_2020-05-08:0,7655-EPI_ISL_527867_cl4_B.1.1.33_2020-04-22:0)Branch1116:0,(7656-EPI_ISL_527869_cl4_B.1.1.33_2020-04-22:0,7660-EPI_ISL_528638_cl4_B.1.1.33_2020-03-16:0)Branch1117:0)Branch1170:0,((7664-EPI_ISL_534313_cl4_B.1.1.33_2020-04-02:0,7681-EPI_ISL_541352_cl4_B.1.1.33_2020-04-13:0)Branch1118:0,(7682-EPI_ISL_541353_cl4_B.1.1.33_2020-04-16:0,7685-EPI_ISL_541358_cl4_B.1.1.33_2020-04-20:0)Branch1119:0)Branch1171:0)Branch1197:0)Branch1210:0,((((7687-EPI_ISL_541360_cl4_B.1.1.33_2020-04-20:0,7689-EPI_ISL_541362_cl4_B.1.1.33_2020-04-28:0)Branch1120:0,(7730-EPI_ISL_574593_cl4_B.1.1.33_2020-04-30:0,7732-EPI_ISL_574596_cl4_B.1.1.33_2020-06-19:0)Branch1121:0)Branch1172:0,((7763-EPI_ISL_613563_cl4_B.1.1.33_2020-04-01:0,7765-EPI_ISL_613707_cl4_B.1.1.33_2020-03-24:0)Branch1122:0,(7769-EPI_ISL_623114_cl4_B.1.1.33_2020-04-24:0,7780-EPI_ISL_623140_cl4_B.1.1.33_2020-04-17:0)Branch1123:0)Branch1173:0)Branch1198:0,(((7781-EPI_ISL_623142_cl4_B.1.1.33_2020-04-22:0,7863-EPI_ISL_717846_cl4_B.1.1.33_2020-06-01:0)Branch1124:0,(7867-EPI_ISL_717851_cl4_B.1.1.33_2020-06-01:0,7882-EPI_ISL_717868_cl4_B.1.1.33_2020-08-05:0)Branch1125:0)Branch1174:0,((7910-EPI_ISL_717910_cl4_B.1.1.33_2020-05-31:0,7912-EPI_ISL_717912_cl4_B.1.1.33_2020-06-02:0)Branch1126:0,(7959-EPI_ISL_729800_cl4_B.1.1.33_2020-05-28:0,7966-EPI_ISL_729809_cl4_B.1.1.33_2020-03-19:0)Branch1127:0)Branch1175:0)Branch1199:0)Branch1211:0)Branch1217:0)Branch1220:0,((((((7967-EPI_ISL_729810_cl4_B.1.1.33_2020-03-20:0,7969-EPI_ISL_729814_cl4_B.1.1.33_2020-03-25:0)Branch1128:0,(7973-EPI_ISL_729819_cl4_B.1.1.33_2020-03-12:0,7980-EPI_ISL_729826_cl4_B.1.1.33_2020-05-11:0)Branch1129:0)Branch1176:0,((8006-EPI_ISL_729857_cl4_B.1.1.33_2020-07-20:0,8128-EPI_ISL_776751_cl4_B.1.1.33_2020-03-24:0)Branch1130:0,(8138-EPI_ISL_776762_cl4_B.1.1.33_2020-03-23:0,8160-EPI_ISL_792105_cl4_B.1.1.33_2020-03-27:0)Branch1131:0)Branch1177:0)Branch1200:0,(((8188-EPI_ISL_792579_cl4_B.1.1.33_2020-04-21:0,8197-EPI_ISL_792588_cl4_B.1.1.33_2020-04-23:0)Branch1132:0,(8203-EPI_ISL_792594_cl4_B.1.1.33_2020-05-19:0,8305-EPI_ISL_833155_cl4_B.1.1.33_2020-04-27:0)Branch1133:0)Branch1178:0,((8327-EPI_ISL_848564_cl4_B.1.1.33_2020-07-03:0,8340-EPI_ISL_848577_cl4_B.1.1.33_2020-05-20:0)Branch1134:0,(8361-EPI_ISL_848598_cl4_B.1.1.33_2020-03-19:0,8364-EPI_ISL_848601_cl4_B.1.1.33_2020-03-18:0)Branch1135:0)Branch1179:0)Branch1201:0)Branch1212:0,((((8387-EPI_ISL_848626_cl4_B.1.1.33_2020-03-24:0,8388-EPI_ISL_848627_cl4_B.1.1.33_2020-03-22:0)Branch1136:0,(8402-EPI_ISL_861635_cl4_B.1.1.33_2020-03-26:0,8434-EPI_ISL_861869_cl4_B.1.1.33_2020-03-25:0)Branch1137:0)Branch1180:0,((8475-EPI_ISL_861910_cl4_B.1.1.33_2020-08-21:0,8535-EPI_ISL_918513_cl4_B.1.1.33_2020-06-01:0)Branch1138:0,(8609-EPI_ISL_943574_cl4_B.1.1.33_2020-08-18:0,8610-EPI_ISL_943576_cl4_B.1.1.33_2020-07-16:0)Branch1139:0)Branch1181:0)Branch1202:0,(((8618-EPI_ISL_943592_cl4_B.1.1.33_2020-04-14:0,8619-EPI_ISL_943593_cl4_B.1.1.33_2020-06-15:0)Branch1140:0,(8650-EPI_ISL_978503_cl4_B.1.1.33_2020-03-18:0,8657-EPI_ISL_978510_cl4_B.1.1.33_2020-03-23:0)Branch1141:0)Branch1182:0,((8673-EPI_ISL_978526_cl4_B.1.1.33_2020-04-18:0,(267-EPI_ISL_1068321_cl4_B.1.1.33_2020-04-25:0,274-EPI_ISL_1068367_cl4_B.1.1.33_2020-05-27:0)Branch1061:0)Branch1142:0,((279-EPI_ISL_1068375_cl4_B.1.1.33_2020-05-02:0,396-EPI_ISL_1117440_cl4_B.1.1.33_2020-06-25:0)Branch1062:0,(398-EPI_ISL_1117442_cl4_B.1.1.33_2020-07-03:0,477-EPI_ISL_1139068_cl4_B.1.1.33_2020-03-25:0)Branch1063:0)Branch1143:0)Branch1183:0)Branch1203:0)Branch1213:0)Branch1218:0,((((((584-EPI_ISL_1181356_cl4_B.1.1.33_2020-04-25:0,670-EPI_ISL_1181459_cl4_B.1.1.33_2020-08-31:0)Branch1064:0,(708-EPI_ISL_1181500_cl4_B.1.1.33_2020-07-20:0,709-EPI_ISL_1181501_cl4_B.1.1.33_2020-07-17:0)Branch1065:0)Branch1144:0,((711-EPI_ISL_1181503_cl4_B.1.1.33_2020-07-10:0,712-EPI_ISL_1181504_cl4_B.1.1.33_2020-07-10:0)Branch1066:0,(723-EPI_ISL_1181519_cl4_B.1.1.33_2020-06-24:0,756-EPI_ISL_1181555_cl4_B.1.1.33_2020-06-04:0)Branch1067:0)Branch1145:0)Branch1184:0,(((757-EPI_ISL_1181556_cl4_B.1.1.33_2020-06-04:0,758-EPI_ISL_1181557_cl4_B.1.1.33_2020-06-03:0)Branch1068:0,(759-EPI_ISL_1181558_cl4_B.1.1.33_2020-06-03:0,760-EPI_ISL_1181559_cl4_B.1.1.33_2020-06-03:0)Branch1069:0)Branch1146:0,((761-EPI_ISL_1181560_cl4_B.1.1.33_2020-06-03:0,773-EPI_ISL_1181572_cl4_B.1.1.33_2020-05-21:0)Branch1070:0,(793-EPI_ISL_1181594_cl4_B.1.1.33_2020-04-20:0,794-EPI_ISL_1181595_cl4_B.1.1.33_2020-04-20:0)Branch1071:0)Branch1147:0)Branch1185:0)Branch1204:0,((((795-EPI_ISL_1181597_cl4_B.1.1.33_2020-04-17:0,800-EPI_ISL_1181603_cl4_B.1.1.33_2020-04-13:0)Branch1072:0,(801-EPI_ISL_1181606_cl4_B.1.1.33_2020-04-05:0,804-EPI_ISL_1181609_cl4_B.1.1.33_2020-03-27:0)Branch1073:0)Branch1148:0,((806-EPI_ISL_1181611_cl4_B.1.1.33_2020-03-26:0,807-EPI_ISL_1181612_cl4_B.1.1.33_2020-03-26:0)Branch1074:0,(809-EPI_ISL_1181614_cl4_B.1.1.33_2020-03-25:0,810-EPI_ISL_1181615_cl4_B.1.1.33_2020-03-25:0)Branch1075:0)Branch1149:0)Branch1186:0,(((811-EPI_ISL_1181616_cl4_B.1.1.33_2020-03-25:0,814-EPI_ISL_1181619_cl4_B.1.1.33_2020-03-23:0)Branch1076:0,(815-EPI_ISL_1181620_cl4_B.1.1.33_2020-03-20:0,816-EPI_ISL_1181622_cl4_B.1.1.33_2020-04-20:0)Branch1077:0)Branch1150:0,((1651-EPI_ISL_1469567_cl4_B.1.1.33_2020-07-31:0,1688-EPI_ISL_1469613_cl4_B.1.1.33_2020-07-09:0)Branch1078:0,(1806-EPI_ISL_1469848_cl4_B.1.1.33_2020-06-18:0,2168-EPI_ISL_1678584_cl4_B.1.1.33_2020-04-15:0)Branch1079:0)Branch1151:0)Branch1187:0)Branch1205:0)Branch1214:0,(((((2172-EPI_ISL_1694628_cl4_B.1.1.33_2020-04-24:0,2173-EPI_ISL_1694631_cl4_B.1.1.33_2020-04-28:0)Branch1080:0,(2174-EPI_ISL_1694632_cl4_B.1.1.33_2020-04-30:0,5151-EPI_ISL_2196361_cl4_B.1.1.33_2020-04-08:0)Branch1081:0)Branch1152:0,((7368-EPI_ISL_427294_cl4_B.1.1.33_2020-03-13:0,7369-EPI_ISL_427295_cl4_B.1.1.33_2020-03-13:0)Branch1082:0,(7370-EPI_ISL_427296_cl4_B.1.1.33_2020-03-23:0,7371-EPI_ISL_427297_cl4_B.1.1.33_2020-03-23:0)Branch1083:0)Branch1153:0)Branch1188:0,(((7372-EPI_ISL_427298_cl4_B.1.1.33_2020-03-22:0,7376-EPI_ISL_427302_cl4_B.1.1.33_2020-03-20:0)Branch1084:0,(7377-EPI_ISL_427303_cl4_B.1.1.33_2020-03-25:0,7388-EPI_ISL_450873_cl4_B.1.1.33_2020-03-17:0)Branch1085:0)Branch1154:0,((7389-EPI_ISL_450874_cl4_B.1.1.33_2020-03-20:0,7390-EPI_ISL_456072_cl4_B.1.1.33_2020-04-01:0)Branch1086:0,(7391-EPI_ISL_456074_cl4_B.1.1.33_2020-04-01:0,7394-EPI_ISL_456077_cl4_B.1.1.33_2020-03-25:0)Branch1087:0)Branch1155:0)Branch1189:0)Branch1206:0,((((7395-EPI_ISL_456079_cl4_B.1.1.33_2020-04-03:0,7396-EPI_ISL_456080_cl4_B.1.1.33_2020-04-06:0)Branch1088:0,(7397-EPI_ISL_456081_cl4_B.1.1.33_2020-04-06:0,7401-EPI_ISL_456085_cl4_B.1.1.33_2020-04-08:0)Branch1089:0)Branch1156:0,((7402-EPI_ISL_456086_cl4_B.1.1.33_2020-04-08:0,7403-EPI_ISL_456087_cl4_B.1.1.33_2020-04-08:0)Branch1090:0,(7411-EPI_ISL_456095_cl4_B.1.1.33_2020-04-13:0,7415-EPI_ISL_456101_cl4_B.1.1.33_2020-04-15:0)Branch1091:0)Branch1157:0)Branch1190:0,(((7418-EPI_ISL_456104_cl4_B.1.1.33_2020-04-16:0,7420-EPI_ISL_456106_cl4_B.1.1.33_2020-04-16:0)Branch1092:0,(7421-EPI_ISL_458138_cl4_B.1.1.33_2020-04-03:0,7425-EPI_ISL_458142_cl4_B.1.1.33_2020-04-05:0)Branch1093:0)Branch1158:0,((7426-EPI_ISL_458143_cl4_B.1.1.33_2020-04-15:0,7427-EPI_ISL_458144_cl4_B.1.1.33_2020-04-15:0)Branch1094:0,(7434-EPI_ISL_467345_cl4_B.1.1.33_2020-04-02:0,7437-EPI_ISL_467348_cl4_B.1.1.33_2020-04-17:0)Branch1095:0)Branch1159:0)Branch1191:0)Branch1207:0)Branch1215:0)Branch1219:0)Branch1221:0)Branch1222:0.049393)Branch1684:0.013922)Branch1831:0.0061396)Branch1895:0.0034423)Branch1934:0.0025288)Branch1970:0.0030065,(7865-EPI_ISL_717848_cl4_B.1.1.33_2020-06-01:0.10245,8652-EPI_ISL_978505_cl4_B.1.1.33_2020-04-17:0.086068)Branch1989:0.0017117)Branch2010:0.003346)Branch2046:0.00087998)Branch2057:0.0022323)Branch2089:0.0013439)Branch2111:0.00030566)Branch2116:0.0013479)Branch2133:0.0007029)Branch2141:0.0017065)Branch2173:0.002218,(808-EPI_ISL_1181613_cl4_B.1.1.33_2020-03-26:0.1175,8608-EPI_ISL_942931_cl4_B.1.1.33_2020-08-14:0.12036)Branch2180:0.0017343)Branch2214:0.00067947)Branch2228:0.0008183)Branch2242:0.0014108)Branch2263:0.0015741,((7561-EPI_ISL_513575_cl4_B.1.1.33_2020-05-04:0.11424,(7524-EPI_ISL_513520_cl4_B.1.1.33_2020-04-30:0.1154,(7621-EPI_ISL_523992_cl4_B.1.1.33_2020-04-23:0.10012,8183-EPI_ISL_792573_cl4_B.1.1.33_2020-04-24:0.10635)Branch2175:0.0031849)Branch2232:0.0015945)Branch2260:0.00084898,(286-EPI_ISL_1068386_cl4_B.1.1.33_2020-04-26:0.11958,(7497-EPI_ISL_492038_cl4_B.1.1.33_2020-04-29:0.10363,((7412-EPI_ISL_456096_cl4_B.1.1.33_2020-04-13:0.10707,7608-EPI_ISL_523973_cl4_B.1.1.33_2020-04-03:0.10172)Branch2147:0.0030219,(5401-EPI_ISL_2229841_cl4_B.1.1.33_2020-06-22:0.099701,(7649-EPI_ISL_527858_cl4_B.1.1.33_2020-03-23:0.099215,(7540-EPI_ISL_513543_cl4_B.1.1.33_2020-04-16:0,7547-EPI_ISL_513553_cl4_B.1.1.33_2020-04-20:0)Branch968:0.10099)Branch2136:0.0014578)Branch2164:0.0022224)Branch2202:0.0015763)Branch2231:0.0018689)Branch2265:0.00059018)Branch2275:0.00093347)Branch2294:0.00027949)Branch2297:0.001033,((7446-EPI_ISL_467357_cl4_B.1.1.33_2020-04-24:0.093744,(730-EPI_ISL_1181527_cl4_B.1.1.33_2020-06-15:0.091299,(((736-EPI_ISL_1181534_cl4_B.1.1.33_2020-06-11:0,738-EPI_ISL_1181536_cl4_B.1.1.33_2020-06-10:0)Branch914:0,(742-EPI_ISL_1181540_cl4_B.1.1.33_2020-06-09:0,743-EPI_ISL_1181541_cl4_B.1.1.33_2020-06-09:0)Branch915:0)Branch918:0,((744-EPI_ISL_1181543_cl4_B.1.1.33_2020-06-08:0,745-EPI_ISL_1181544_cl4_B.1.1.33_2020-06-08:0)Branch916:0,(8343-EPI_ISL_848580_cl4_B.1.1.33_2020-05-13:0,(729-EPI_ISL_1181526_cl4_B.1.1.33_2020-06-15:0,731-EPI_ISL_1181528_cl4_B.1.1.33_2020-06-15:0)Branch913:0)Branch917:0)Branch919:0)Branch920:0.06835)Branch1692:0.023864)Branch1965:0.022354,(((7405-EPI_ISL_456089_cl4_B.1.1.33_2020-04-09:0,7413-EPI_ISL_456098_cl4_B.1.1.33_2020-04-13:0)Branch1022:0,(7414-EPI_ISL_456099_cl4_B.1.1.33_2020-04-13:0,7436-EPI_ISL_467347_cl4_B.1.1.33_2020-04-16:0)Branch1023:0)Branch1024:0.099518,((725-EPI_ISL_1181521_cl4_B.1.1.33_2020-06-19:0.097061,790-EPI_ISL_1181590_cl4_B.1.1.33_2020-04-27:0.10854)Branch1996:0.01632,(7562-EPI_ISL_513576_cl4_B.1.1.33_2020-05-04:0.11138,8278-EPI_ISL_831646_cl4_B.1.1.33_2020-06-17:0.10786)Branch2172:0.0036394)Branch2240:0.002627)Branch2285:0.0013545)Branch2303:0.00040046)Branch2311:0.00054198)Branch2322:0.0013842)Branch2348:0.00055463)Branch2360:0.00049957)Branch2366:0.00038403)Branch2378:0.001704)Branch2408:0.0010115)Branch2436:0.0012481)Branch2453:0.0010203)Branch2468:0.0005153)Branch2476:0.0021342)Branch2513:0.00018375)Branch2517:0.00056355)Branch2525:0.00066732)Branch2544:0.0015263)Branch2572:0.0015364)Branch2602:0.0011175)Branch2616:0.002812,((688-EPI_ISL_1181478_cl4_B.1.1.33_2020-08-12:0.16205,(667-EPI_ISL_1181456_cl4_B.1.1.33_2020-09-02:0,671-EPI_ISL_1181460_cl4_B.1.1.33_2020-08-31:0)Branch642:0.15808)Branch2501:0.007567,((7525-EPI_ISL_513521_cl4_B.1.1.33_2020-04-30:0.14473,(7574-EPI_ISL_514137_cl4_B.1.1.33_2020-05-05:0.068876,7575-EPI_ISL_514138_cl4_B.1.1.33_2020-06-05:0.091127)Branch1657:0.050022)Branch2310:0.016511,((7875-EPI_ISL_717860_cl4_B.1.1.33_2020-07-06:0.1635,(1960-EPI_ISL_1533979_cl4_B.1.1.33_2020-06-16:0,(728-EPI_ISL_1181524_cl4_B.1.1.33_2020-06-16:0,782-EPI_ISL_1181582_cl4_B.1.1.33_2020-05-05:0)Branch838:0)Branch839:0.10946)Branch2084:0.026854,((607-EPI_ISL_1181389_cl4_B.1.1.33_2020-07-06:0,609-EPI_ISL_1181391_cl4_B.1.1.33_2020-07-03:0)Branch670:0.15492,((666-EPI_ISL_1181455_cl4_B.1.1.33_2020-09-02:0.14993,681-EPI_ISL_1181470_cl4_B.1.1.33_2020-08-20:0.10461)Branch2050:0.02377,(8458-EPI_ISL_861893_cl4_B.1.1.33_2020-03-16:0.15667,(264-EPI_ISL_1068318_cl4_B.1.1.33_2020-04-14:0.070648,283-EPI_ISL_1068383_cl4_B.1.1.33_2020-04-20:0.096824)Branch1600:0.065554)Branch2454:0.00056205)Branch2461:0.0042908)Branch2543:0.0014544)Branch2569:0.0026771)Branch2611:0.0016257)Branch2641:0.0014644)Branch2666:0.00037299)Branch2670:0.0011464,((8286-EPI_ISL_831898_cl4_B.1.1.33_2020-08-26:0.16257,(7419-EPI_ISL_456105_cl4_B.1.1.33_2020-04-16:0.16023,7908-EPI_ISL_717901_cl4_B.1.1.33_2020-07-30:0.1513)Branch2601:0.0011701)Branch2617:0.0032127,((8337-EPI_ISL_848574_cl4_B.1.1.33_2020-05-21:0.15117,(7494-EPI_ISL_492035_cl4_B.1.1.33_2020-05-29:0.068685,7504-EPI_ISL_492045_cl4_B.1.1.33_2020-05-27:0.082718)Branch1357:0.084402)Branch2442:0.010533,(7633-EPI_ISL_524788_cl4_B.1.1.33_2020-04-24:0.1425,((1695-EPI_ISL_1469626_cl4_B.1.1.33_2020-07-10:0.097486,7428-EPI_ISL_458145_cl4_B.1.1.33_2020-04-20:0.078826)Branch1746:0.037183,((710-EPI_ISL_1181502_cl4_B.1.1.33_2020-07-10:0,7907-EPI_ISL_717899_cl4_B.1.1.33_2020-07-27:0)Branch652:0.12094,(812-EPI_ISL_1181617_cl4_B.1.1.33_2020-03-23:0.05715,7808-EPI_ISL_693227_cl4_B.1.1.33_2020-07-06:0.066702)Branch1554:0.035695)Branch1942:0.018048)Branch2211:0.02051)Branch2587:0.0024582)Branch2631:0.0024235)Branch2673:0.0010445)Branch2686:0.00065531)Branch2696:0.00050925)Branch2704:0.0021805,(((720-EPI_ISL_1181516_cl4_B.1.1.33_2020-06-29:0.11551,8202-EPI_ISL_792593_cl4_B.1.1.33_2020-05-21:0.12242)Branch1862:0.048793,(262-EPI_ISL_1068316_cl4_B.1.1.33_2020-04-18:0.15148,7599-EPI_ISL_523959_cl4_B.1.1.33_2020-08-15:0.16331)Branch2567:0.0041477)Branch2637:0.0049216,(7909-EPI_ISL_717905_cl4_B.1.1.33_2020-07-28:0.16413,(((1093-EPI_ISL_1239118_cl4_B.1.1.33_2021-01-04:0.0897,7557-EPI_ISL_513564_cl4_B.1.1.33_2020-04-24:0.072445)Branch1645:0.031451,(7904-EPI_ISL_717894_cl4_B.1.1.33_2020-11-04:0.097027,7905-EPI_ISL_717896_cl4_B.1.1.33_2020-11-04:0.13057)Branch1732:0.023126)Branch1991:0.039259,(1720-EPI_ISL_1469659_cl4_B.1.1.33_2020-09-02:0.13287,(796-EPI_ISL_1181599_cl4_B.1.1.33_2020-04-15:0.12994,818-EPI_ISL_1181624_cl4_B.1.1.33_2020-00-00:0.094644)Branch2074:0.019544)Branch2433:0.01314)Branch2661:0.0027919)Branch2703:0.00056212)Branch2713:0.0016916)Branch2738:0.0015544,((7982-EPI_ISL_729828_cl4_B.1.1.33_2020-05-12:0.15039,(735-EPI_ISL_1181533_cl4_B.1.1.33_2020-06-11:0.12303,771-EPI_ISL_1181570_cl4_B.1.1.33_2020-05-29:0.089043)Branch1694:0.056486)Branch2534:0.012983,((762-EPI_ISL_1181561_cl4_B.1.1.33_2020-06-03:0.1173,(7378-EPI_ISL_427304_cl4_B.1.1.33_2020-03-26:0,7406-EPI_ISL_456090_cl4_B.1.1.33_2020-04-09:0)Branch679:0.12379)Branch2034:0.04021,(8344-EPI_ISL_848581_cl4_B.1.1.33_2020-05-13:0.15288,(890-EPI_ISL_1196284_cl4_N.4_2020-07-07:0,(36-EPI_ISL_1040848_cl4_N.4_2020-07-31:0,39-EPI_ISL_1040851_cl4_N.4_2020-07-22:0)Branch667:0)Branch668:0.15424)Branch2516:0.01232)Branch2723:0.0016101)Branch2750:0.00078739)Branch2765:0.0016049,((31-EPI_ISL_1040842_cl4_B.1.1.33_2020-08-27:0.12377,1961-EPI_ISL_1533980_cl4_B.1.1.33_2020-07-20:0.15879)Branch2163:0.033863,(716-EPI_ISL_1181510_cl4_B.1.1.33_2020-07-03:0.14525,(697-EPI_ISL_1181489_cl4_B.1.1.33_2020-07-30:0.15309,7972-EPI_ISL_729818_cl4_B.1.1.33_2020-04-06:0.15656)Branch2623:0.005743)Branch2715:0.0034258)Branch2771:0.0012957)Branch2793:0.0017308)Branch2821:0.0016485,((7828-EPI_ISL_693248_cl4_B.1.1.33_2020-07-06:0.14839,(813-EPI_ISL_1181618_cl4_B.1.1.33_2020-03-23:0.15154,7518-EPI_ISL_513513_cl4_B.1.1.33_2020-04-08:0.17679)Branch2718:0.003486)Branch2779:0.003516,(8648-EPI_ISL_978499_cl4_B.1.1.33_2020-08-03:0.16788,(7829-EPI_ISL_708529_cl4_B.1.1.33_2020-06-29:0.092254,7869-EPI_ISL_717853_cl4_B.1.1.33_2020-07-01:0.14685)Branch2037:0.04429)Branch2801:0.0023085)Branch2837:0.00070137)Branch2854:0.0017643,((1641-EPI_ISL_1469554_cl4_B.1.1.33_2020-08-26:0.16663,(7862-EPI_ISL_717845_cl4_B.1.1.33_2020-06-01:0,(7786-EPI_ISL_636835_cl4_B.1.1.33_2020-05-29:0,7787-EPI_ISL_636837_cl4_B.1.1.33_2020-05-29:0)Branch699:0)Branch700:0.16211)Branch2778:0.0048411,((7460-EPI_ISL_467371_cl4_B.1.1.33_2020-04-28:0.12554,8172-EPI_ISL_792561_cl4_B.1.1.33_2020-06-23:0.12294)Branch2069:0.042781,(791-EPI_ISL_1181591_cl4_B.1.1.33_2020-09-08:0.18592,7750-EPI_ISL_603025_cl4_B.1.1.33_2020-06-11:0.13721)Branch2455:0.02208)Branch2829:0.0016006)Branch2868:0.0011724)Branch2885:0.00067142)Branch2895:0.0011871)Branch2908:0.0016981)Branch2939:0.0017374)Branch2959:0.0025479)Branch2995:0.0010244)Branch3011:0.00077351)Branch3023:0.0017193,((((7773-EPI_ISL_623120_cl4_B.1.1.33_2020-04-22:0.12979,(7870-EPI_ISL_717854_cl4_B.1.1.33_2020-07-01:0.12287,7874-EPI_ISL_717859_cl4_B.1.1.33_2020-07-03:0.11827)Branch1693:0.0013195)Branch1724:0.061287,(704-EPI_ISL_1181496_cl4_B.1.1.33_2020-07-27:0.15192,(8022-EPI_ISL_735416_cl4_B.1.1.33_2020-06-26:0.15471,(371-EPI_ISL_1117404_cl4_B.1.1.33_2020-07-03:0.15857,(7386-EPI_ISL_429688_cl4_B.1.1_2020-03-17:0.093317,(7409-EPI_ISL_456093_cl4_B.1.1.33_2020-04-12:0.12129,(7784-EPI_ISL_623166_cl4_B.1.1.33_2020-04-20:0.11425,(2009-EPI_ISL_1583669_cl4_B.1.1.33_2020-06-11:0.10007,(8245-EPI_ISL_792644_cl4_B.1.1.33_2020-05-13:0.089001,((587-EPI_ISL_1181365_cl4_B.1.1.33_2021-01-18:0,792-EPI_ISL_1181592_cl4_B.1.1.33_2020-04-22:0)Branch848:0,(7507-EPI_ISL_492048_cl4_B.1.1.33_2020-06-01:0,8243-EPI_ISL_792640_cl4_B.1.1.33_2020-05-06:0)Branch849:0)Branch850:0.067913)Branch1633:0.013936)Branch1769:0.0086234)Branch1866:0.0075798)Branch1956:0.0046902)Branch2022:0.0067393)Branch2106:0.0060532)Branch2209:0.013553)Branch2460:0.011283)Branch2664:0.019854,(7737-EPI_ISL_583493_cl4_B.1.1.33_2020-04-28:0.19909,(8611-EPI_ISL_943582_cl4_B.1.1.33_2020-08-04:0.19928,(1796-EPI_ISL_1469809_cl4_B.1.1.33_2020-08-07:0,8009-EPI_ISL_729860_cl4_B.1.1.33_2020-08-13:0)Branch681:0.119)Branch1972:0.057882)Branch2966:0.0010137)Branch2984:0.0038357,(((608-EPI_ISL_1181390_cl4_B.1.1.33_2020-06-06:0,610-EPI_ISL_1181392_cl4_B.1.1.33_2020-06-05:0)Branch813:0.14709,(663-EPI_ISL_1181451_cl4_B.1.1.33_2020-09-09:0.13875,8029-EPI_ISL_735427_cl4_B.1.1.33_2020-07-01:0.14354)Branch2271:0.027756)Branch2769:0.016112,(785-EPI_ISL_1181585_cl4_B.1.1.33_2020-05-03:0.19135,(1723-EPI_ISL_1469662_cl4_B.1.1.33_2020-09-09:0.16109,7444-EPI_ISL_467355_cl4_B.1.1.33_2020-04-24:0.18565)Branch2911:0.0042244)Branch2977:0.0032091)Branch3021:0.0010453)Branch3033:0.0007652)Branch3040:0.00099257)Branch3062:0.0014022)Branch3078:0.0006592)Branch3092:0.0011047)Branch3104:0.0019919)Branch3134:0.00085128)Branch3142:0.00088769)Branch3152:0.0025282)Branch3193:0.0018914)Branch3213:0.0020252)Branch3239:0.0021551)Branch3271:0.0012753,((655-EPI_ISL_1181442_cl4_B.1.1.33_2020-09-24:0.17459,673-EPI_ISL_1181462_cl4_B.1.1.33_2020-08-30:0.14262)Branch1864:0.08618,(((7861-EPI_ISL_717844_cl4_B.1.1.33_2020-04-24:0.1936,(8456-EPI_ISL_861891_cl4_B.1.1.33_2020-07-31:0.09398,8462-EPI_ISL_861897_cl4_B.1.1.33_2020-07-31:0.074575)Branch728:0.16329)Branch3037:0.011701,(7906-EPI_ISL_717897_cl4_B.1.1.33_2020-11-04:0.23655,(5445-EPI_ISL_2241552_cl4_B.1.1.33_2021-02-09:0.26129,(1745-EPI_ISL_1469693_cl4_B.1.1.33_2020-11-27:0.26578,(((7883-EPI_ISL_717869_cl4_B.1.1.33_2020-09-03:0.088662,7884-EPI_ISL_717870_cl4_B.1.1.33_2020-09-04:0.070192)Branch1378:0.068502,((1728-EPI_ISL_1469674_cl4_B.1.1.33_2020-09-23:0.086759,1786-EPI_ISL_1469791_cl4_B.1.1.33_2020-09-22:0.075356)Branch1052:0.070786,(1797-EPI_ISL_1469819_cl4_B.1.1.33_2020-06-24:0.095909,(8001-EPI_ISL_729851_cl4_B.1.1.33_2020-07-28:0.083241,(1726-EPI_ISL_1469668_cl4_B.1.1.33_2020-05-05:0,7974-EPI_ISL_729820_cl4_B.1.1.33_2020-05-06:0)Branch868:0.062902)Branch1602:0.015054)Branch1751:0.020804)Branch1982:0.015946)Branch2226:0.021673,(7994-EPI_ISL_729844_cl4_B.1.1.33_2020-07-17:0.22175,(1749-EPI_ISL_1469699_cl4_B.1.1.33_2020-11-10:0.21108,(8285-EPI_ISL_831892_cl4_B.1.1.33_2020-08-19:0.17348,((7989-EPI_ISL_729837_cl4_B.1.1.33_2020-05-28:0,7991-EPI_ISL_729839_cl4_B.1.1.33_2020-05-29:0)Branch594:0.12281,(7978-EPI_ISL_729824_cl4_B.1.1.33_2020-05-10:0.11623,(1643-EPI_ISL_1469557_cl4_B.1.1.33_2020-06-01:0.10491,(1725-EPI_ISL_1469666_cl4_B.1.1.33_2020-07-28:0.10416,(8282-EPI_ISL_831685_cl4_B.1.1.33_2020-07-06:0.089777,(7985-EPI_ISL_729831_cl4_B.1.1.33_2020-05-14:0.080469,(1793-EPI_ISL_1469806_cl4_B.1.1.33_2020-06-29:0,(1664-EPI_ISL_1469582_cl4_B.1.1.33_2020-08-09:0,1699-EPI_ISL_1469630_cl4_B.1.1.33_2020-09-23:0)Branch729:0)Branch730:0.060463)Branch1383:0.012252)Branch1534:0.012885)Branch1670:0.0070206)Branch1750:0.0035122)Branch1779:0.003458)Branch1815:0.024151)Branch2127:0.0060821)Branch2243:0.0078889)Branch2391:0.011969)Branch2628:0.010869)Branch2814:0.017138)Branch3083:0.0061199)Branch3167:0.003093)Branch3209:0.0052839,((713-EPI_ISL_1181505_cl4_B.1.1.33_2020-07-09:0.20655,(67-EPI_ISL_1068098_cl4_B.1.1.33_2020-09-24:0.18417,(52-EPI_ISL_1068083_cl4_B.1.1.33_2020-04-22:0,63-EPI_ISL_1068094_cl4_B.1.1.33_2020-09-04:0)Branch481:0.17321)Branch2053:0.053448)Branch3006:0.017581,(365-EPI_ISL_1117395_cl4_B.1.1.33_2020-06-26:0.20327,8181-EPI_ISL_792571_cl4_B.1.1.33_2020-04-27:0.1983)Branch3157:0.0063929)Branch3244:0.0026586)Branch3281:0.00029315)Branch3283:0.00028648)Branch3286:0.0026497)Branch3316:0.00098196)Branch3328:0.0016321)Branch3353:0.0011193)Branch3366:0.0021246)Branch3382:0.0014051,(((8347-EPI_ISL_848584_cl4_B.1.1.33_2020-05-01:0.22054,(7638-EPI_ISL_524793_cl4_B.1.1.33_2020-04-29:0.075424,8339-EPI_ISL_848576_cl4_B.1.1.33_2020-05-21:0.086507)Branch1544:0.099795)Branch3064:0.019697,(8204-EPI_ISL_792596_cl4_B.1.1.33_2020-07-01:0.22639,8341-EPI_ISL_848578_cl4_B.1.1.33_2020-05-19:0.20685)Branch3188:0.011145)Branch3331:0.0047363,(((((7721-EPI_ISL_547580_cl4_B.1.1.33_2020-07-09:0,7751-EPI_ISL_603026_cl4_B.1.1.33_2020-06-21:0)Branch334:0,(7756-EPI_ISL_603032_cl4_B.1.1.33_2020-07-13:0,7803-EPI_ISL_693219_cl4_B.1.1.33_2020-06-16:0)Branch335:0)Branch336:0.26318,(7802-EPI_ISL_693218_cl4_B.1.1.33_2020-06-16:0.17164,8419-EPI_ISL_861662_cl4_B.1.1.33_2020-05-18:0.14271)Branch2071:0.027064)Branch2583:0.046347,((7894-EPI_ISL_717880_cl4_B.1.1.33_2020-10-26:0.13015,(1962-EPI_ISL_1533983_cl4_B.1.1.33_2020-10-17:0.073247,7900-EPI_ISL_717888_cl4_B.1.1.33_2020-10-29:0.090663)Branch1530:0.040625)Branch1998:0.064065,((8700-EPI_ISL_985174_cl4_B.1.1.33_2020-08-19:0.19966,(636-EPI_ISL_1181420_cl4_B.1.1.33_2020-12-04:0.18738,(642-EPI_ISL_1181426_cl4_B.1.1.33_2020-10-27:0,644-EPI_ISL_1181428_cl4_B.1.1.33_2020-10-26:0)Branch457:0.15792)Branch1789:0.025424)Branch2128:0.045847,(732-EPI_ISL_1181530_cl4_B.1.1.33_2020-06-14:0.16695,8249-EPI_ISL_792648_cl4_B.1.1.33_2020-11-12:0.2313)Branch2398:0.032851)Branch2976:0.012382)Branch3144:0.011652)Branch3300:0.0051056,((643-EPI_ISL_1181427_cl4_B.1.1.33_2020-10-27:0.20234,2273-EPI_ISL_1739298_cl4_B.1.1.33_2020-03-01:0.25487)Branch3207:0.0095395,((7438-EPI_ISL_467349_cl4_B.1.1.33_2020-04-17:0.2355,(695-EPI_ISL_1181486_cl4_B.1.1.33_2020-08-03:0,699-EPI_ISL_1181491_cl4_B.1.1.33_2020-07-30:0)Branch558:0.20115)Branch2970:0.025407,((381-EPI_ISL_1117417_cl4_B.1.1.33_2020-06-03:0.25033,8021-EPI_ISL_735415_cl4_B.1.1.33_2020-06-25:0.23559)Branch3216:0.0063889,(646-EPI_ISL_1181430_cl4_B.1.1.33_2020-10-21:0.22607,(1686-EPI_ISL_1469611_cl4_B.1.1.33_2020-10-22:0.22045,(628-EPI_ISL_1181411_cl4_B.1.1.33_2021-01-04:0.13772,1741-EPI_ISL_1469688_cl4_B.1.1.33_2020-09-27:0.10538)Branch1511:0.1059)Branch3061:0.015648)Branch3273:0.0025082)Branch3304:0.0012215)Branch3317:0.00090053)Branch3329:0.0027222)Branch3365:0.0022272)Branch3383:0.0013119)Branch3393:0.00061252)Branch3397:0.0024837)Branch3422:0.0019798)Branch3435:0.0012668)Branch3446:0.00074829)Branch3454:0.00045799)Branch3457:0.0031244)Branch3483:0.0034731)Branch3512:0.0012423)Branch3521:0.0013832)Branch3529:0.0054501)Branch3569:0.0034716)Branch3591:0.0012978)Branch3601:0.0043196)Branch3618:0.00086397)Branch3621:0.00078998)Branch3626:0.0018885)Branch3635:0.0057391)Branch3655:0.0047625)Branch3666:0.00054811)Branch3669:0.0031382)Branch3678:0.0044743)Branch3692:0.0018866)Branch3696:0.014037)Branch3715:0.0048843)Branch3725:0.017518)Branch3741:0.00057001)Branch3742:0.020405)Branch3759:0.0006172)Branch3760:0.011729,(((2045-EPI_ISL_1625982_cl13_P.4_2021-02-17:0.19078,(3612-EPI_ISL_1966858_cl13_P.4_2021-04-08:0.18411,(3538-EPI_ISL_1966770_cl13_P.4_2021-04-14:0.14434,3774-EPI_ISL_1967061_cl13_P.4_2021-04-08:0.16142)Branch537:0.023706)Branch634:0.037953)Branch979:0.024311,((((6559-EPI_ISL_2345432_cl13_P.4_2021-03-21:0,6564-EPI_ISL_2345437_cl13_P.4_2021-03-21:0)Branch132:0,((2332-EPI_ISL_1795084_cl13_P.4_2021-03-21:0,2333-EPI_ISL_1795085_cl13_P.4_2021-03-21:0)Branch130:0,(2334-EPI_ISL_1795086_cl13_P.4_2021-03-21:0,6558-EPI_ISL_2345431_cl13_P.4_2021-03-21:0)Branch131:0)Branch133:0)Branch134:0.15905,(((2339-EPI_ISL_1795091_cl13_P.4_2021-03-21:0,2340-EPI_ISL_1795092_cl13_P.4_2021-03-21:0)Branch44:0,(6560-EPI_ISL_2345433_cl13_P.4_2021-03-21:0,6667-EPI_ISL_2345547_cl13_P.4_2021-03-21:0)Branch45:0)Branch46:0.25265,(3336-EPI_ISL_1966541_cl13_P.4_2021-03-29:0.080275,((2335-EPI_ISL_1795087_cl13_P.4_2021-03-22:0,6655-EPI_ISL_2345533_cl13_P.4_2021-03-22:0)Branch92:0.034132,((6662-EPI_ISL_2345541_cl13_P.4_2021-03-22:0,6664-EPI_ISL_2345544_cl13_P.4_2021-03-22:0)Branch96:0,((2336-EPI_ISL_1795088_cl13_P.4_2021-03-22:0,2337-EPI_ISL_1795089_cl13_P.4_2021-03-22:0)Branch94:0,(2338-EPI_ISL_1795090_cl13_P.4_2021-03-22:0,6659-EPI_ISL_2345537_cl13_P.4_2021-03-22:0)Branch95:0)Branch97:0)Branch98:0.028952)Branch116:0.057434)Branch197:0.11163)Branch362:0.0030223)Branch373:0.14055,((6036-EPI_ISL_2344775_cl13_P.4_2021-04-19:0.10288,7151-EPI_ISL_2378675_cl13_P.4_2021-05-14:0.10896)Branch491:0.067588,(5996-EPI_ISL_2344709_cl13_P.4_2021-04-13:0.23116,((5974-EPI_ISL_2344677_cl13_P.4_2021-03-25:0.11558,5982-EPI_ISL_2344693_cl13_P.4_2021-03-31:0.11614)Branch349:0.087348,(((6113-EPI_ISL_2344866_cl13_P.4_2021-04-22:0.14809,(5907-EPI_ISL_2344566_cl13_P.4_2021-04-12:0.076408,6052-EPI_ISL_2344793_cl13_P.4_2021-04-19:0.086825)Branch338:0.024138)Branch383:0.036687,((3678-EPI_ISL_1966943_cl13_P.4_2021-04-05:0,3679-EPI_ISL_1966944_cl13_P.4_2021-04-05:0)Branch106:0.1893,(5353-EPI_ISL_2210228_cl13_P.4_2021-05-05:0.16415,((3682-EPI_ISL_1966948_cl13_P.4_2021-04-05:0.10915,5908-EPI_ISL_2344568_cl13_P.4_2021-04-12:0.12115)Branch296:0.029218,(3055-EPI_ISL_1966238_cl13_P.4_2021-03-16:0.09957,6021-EPI_ISL_2344756_cl13_P.4_2021-04-19:0.12551)Branch322:0.0066666)Branch339:0.020118)Branch376:0.00604)Branch390:0.034168)Branch459:0.028536,(5891-EPI_ISL_2323134_cl13_P.4_2021-05-05:0.11948,(((6001-EPI_ISL_2344722_cl13_P.4_2021-04-15:0.081859,(5331-EPI_ISL_2210063_cl13_P.4_2021-04-12:0.10156,6000-EPI_ISL_2344721_cl13_P.4_2021-04-15:0.074229)Branch320:0.039899)Branch400:0.037613,((5764-EPI_ISL_2295443_cl13_P.4_2021-05-13:0.075922,5892-EPI_ISL_2323138_cl13_P.4_2021-05-07:0.095507)Branch310:0.05102,(5206-EPI_ISL_2209282_cl13_P.4_2021-04-12:0.076988,((5247-EPI_ISL_2209454_cl13_P.4_2021-04-14:0,5889-EPI_ISL_2323127_cl13_P.4_2021-04-30:0)Branch224:0,(6098-EPI_ISL_2344846_cl13_P.4_2021-04-21:0,(5243-EPI_ISL_2209439_cl13_P.4_2021-04-21:0,5246-EPI_ISL_2209450_cl13_P.4_2021-04-13:0)Branch223:0)Branch225:0)Branch226:0.086245)Branch360:0.024138)Branch409:0.031499)Branch490:0.007343,((2639-EPI_ISL_1795413_cl13_P.4_2021-03-21:0,6561-EPI_ISL_2345434_cl13_P.4_2021-03-21:0)Branch156:0.19165,(5759-EPI_ISL_2295431_cl13_P.4_2021-05-11:0.16021,(5765-EPI_ISL_2295448_cl13_P.4_2021-05-13:0.14763,((2046-EPI_ISL_1625983_cl13_P.4_2021-02-18:0.075611,6043-EPI_ISL_2344782_cl13_P.4_2021-04-19:0.093139)Branch318:0.06236,((6041-EPI_ISL_2344780_cl13_P.4_2021-04-19:0.099519,(3344-EPI_ISL_1966554_cl13_P.4_2021-03-29:0.066786,3773-EPI_ISL_1967060_cl13_P.4_2021-04-05:0.068384)Branch324:0.017601)Branch357:0.035678,((2627-EPI_ISL_1795401_cl13_P.4_2021-03-24:0,5971-EPI_ISL_2344671_cl13_P.4_2021-03-24:0)Branch243:0.10443,(7150-EPI_ISL_2378671_cl13_P.4_2021-05-13:0.12536,(3658-EPI_ISL_1966917_cl13_P.4_2021-04-08:0.10983,((2638-EPI_ISL_1795412_cl13_P.4_2021-03-21:0,6541-EPI_ISL_2345414_cl13_P.4_2021-03-21:0)Branch216:0.10578,(5890-EPI_ISL_2323129_cl13_P.4_2021-05-03:0.11083,(5999-EPI_ISL_2344718_cl13_P.4_2021-04-14:0.082447,(5389-EPI_ISL_2223427_cl13_P.4_2021-04-16:0.066101,(((5391-EPI_ISL_2223433_cl13_P.4_2021-04-22:0,5392-EPI_ISL_2223435_cl13_P.4_2021-04-22:0)Branch248:0,(5393-EPI_ISL_2223438_cl13_P.4_2021-04-25:0,5754-EPI_ISL_2295387_cl13_P.4_2021-04-01:0)Branch249:0)Branch252:0,((5763-EPI_ISL_2295441_cl13_P.4_2021-05-12:0,(2244-EPI_ISL_1734841_cl13_P.4_2021-03-24:0,2266-EPI_ISL_1734875_cl13_P.4_2021-04-05:0)Branch245:0)Branch250:0,((5386-EPI_ISL_2223407_cl13_P.4_2021-04-01:0,5387-EPI_ISL_2223422_cl13_P.4_2021-04-16:0)Branch246:0,(5388-EPI_ISL_2223425_cl13_P.4_2021-04-16:0,5390-EPI_ISL_2223430_cl13_P.4_2021-04-20:0)Branch247:0)Branch251:0)Branch253:0)Branch254:0.052776)Branch321:0.022449)Branch361:0.010919)Branch385:0.0051434)Branch398:0.0021069)Branch405:0.0064966)Branch417:0.0047678)Branch421:0.0040077)Branch432:0.0054079)Branch437:0.0049183)Branch455:0.0036497)Branch464:0.0074956)Branch492:0.0066834)Branch516:0.0011337)Branch518:0.01208)Branch555:0.0047914)Branch579:0.025012)Branch701:0.017399)Branch857:0.022946)Branch1057:0.010517)Branch1393:0.21499,(1350-EPI_ISL_1445155_cl6_B.1.1.28_2021-03-09:0.18278,((1373-EPI_ISL_1445184_cl6_B.1.1.28_2021-03-15:0.11812,4679-EPI_ISL_2170911_cl6_B.1.1.28_2021-03-15:0.17703)Branch435:0.1248,(3646-EPI_ISL_1966901_cl6_B.1.1.28_2021-04-08:0.27624,(3744-EPI_ISL_1967027_cl6_B.1.1.28_2021-04-07:0.16639,(((3589-EPI_ISL_1966832_cl6_B.1.1.28_2021-04-06:0,6070-EPI_ISL_2344814_cl6_B.1.1.28_2021-04-20:0)Branch198:0.16053,((6715-EPI_ISL_2345597_cl6_B.1.1.28_2021-03-24:0.08,(6713-EPI_ISL_2345595_cl6_B.1.1.28_2021-03-24:0,6719-EPI_ISL_2345601_cl6_B.1.1.28_2021-03-24:0)Branch193:0.071557)Branch299:0.022878,(2624-EPI_ISL_1795396_cl6_B.1.1.28_2021-03-24:0.080079,(2623-EPI_ISL_1795395_cl6_B.1.1.28_2021-03-24:0,2625-EPI_ISL_1795397_cl6_B.1.1.28_2021-03-24:0)Branch207:0.071478)Branch312:0.010739)Branch331:0.068469)Branch487:0.03324,((4461-EPI_ISL_2101742_cl6_B.1.1.28_2021-04-25:0.1263,4462-EPI_ISL_2101743_cl6_B.1.1.28_2021-04-23:0.097543)Branch403:0.059107,(6214-EPI_ISL_2345006_cl6_B.1.1.28_2021-04-23:0.18409,(1460-EPI_ISL_1446194_cl6_B.1.1.28_2021-03-19:0.12968,3854-EPI_ISL_1967164_cl6_B.1.1.28_2021-04-09:0.11673)Branch454:0.020935)Branch519:0.014358)Branch574:0.0095204)Branch609:0.023567)Branch751:0.031128)Branch1049:0.019056)Branch1519:0.0055348)Branch1599:0.20557)Branch3767:0.0036756)Branch3771:0.0060701)Branch3780:0.011436,(3474-EPI_ISL_1966691_cl1_B.1.1.28_2021-04-05:0.45852,(((121-EPI_ISL_1068152_cl6_B.1.1.28_2020-12-23:0.23747,(2105-EPI_ISL_1661251_cl6_B.1.1.28_2020-11-09:0.21239,(103-EPI_ISL_1068134_cl6_B.1.1.28_2020-11-17:0.090529,(8260-EPI_ISL_801390_cl6_B.1.1.28_2020-10-23:0,8263-EPI_ISL_801393_cl6_B.1.1.28_2020-10-29:0)Branch500:0.079444)Branch1019:0.061943)Branch1949:0.036633)Branch2904:0.068962,((8267-EPI_ISL_801397_cl6_B.1.1.28_2020-08-24:0,8268-EPI_ISL_801398_cl6_B.1.1.28_2020-08-24:0)Branch552:0.21148,(130-EPI_ISL_1068161_cl6_B.1.1.28_2020-12-29:0.21165,(((8266-EPI_ISL_801396_cl6_B.1.1.28_2020-11-12:0.097748,(8261-EPI_ISL_801391_cl6_B.1.1.28_2020-11-12:0,8262-EPI_ISL_801392_cl6_B.1.1.28_2020-11-12:0)Branch602:0.072405)Branch1454:0.06328,(8256-EPI_ISL_801386_cl6_B.1.1.28_2020-09-24:0.082573,(1163-EPI_ISL_1303499_cl6_B.1.1.28_2021-01-18:0.076845,4114-EPI_ISL_2017275_cl6_B.1.1.28_2020-12-03:0.10171)Branch1502:0.018596)Branch1697:0.040443)Branch2469:0.032242,(106-EPI_ISL_1068137_cl6_B.1.1.28_2020-11-19:0.12389,(8259-EPI_ISL_801389_cl6_B.1.1.28_2020-10-05:0.12669,(8264-EPI_ISL_801394_cl6_B.1.1.28_2020-10-29:0,8265-EPI_ISL_801395_cl6_B.1.1.28_2020-11-03:0)Branch746:0.11623)Branch2510:0.018255)Branch2926:0.014073)Branch3171:0.011064)Branch3347:0.020089)Branch3532:0.027492)Branch3670:0.056016,((871-EPI_ISL_1182623_cl6_B.1.1.28_2020-11-19:0.21859,1709-EPI_ISL_1469642_cl6_B.1.1.28_2020-10-17:0.23708)Branch3595:0.072393,((22-EPI_ISL_1040832_cl6_B.1.1.28_2020-10-01:0.25047,(38-EPI_ISL_1040850_cl6_B.1.1.28_2020-07-22:0.2438,8162-EPI_ISL_792107_cl6_B.1.1.28_2020-03-31:0.15705)Branch3585:0.021798)Branch3671:0.046395,((117-EPI_ISL_1068148_cl6_B.1.1.28_2020-12-11:0.2996,((((192-EPI_ISL_1068223_cl1_B.1.1.28_2020-12-21:0.17572,4746-EPI_ISL_2187735_cl1_B.1.1.28_2021-01-22:0.1555)Branch2117:0.051784,(1174-EPI_ISL_1303510_cl8_B.1.1.28_2021-01-26:0.17621,4177-EPI_ISL_2017450_cl1_B.1.1.28_2021-01-08:0.23468)Branch2770:0.020388)Branch3118:0.087984,((869-EPI_ISL_1182621_cl6_B.1.1.28_2020-11-20:0.28968,1237-EPI_ISL_1358314_cl6_B.1.1.28_2021-01-21:0.26655)Branch3677:0.013657,(549-EPI_ISL_1171636_cl6_B.1.1.28_2021-01-05:0.32245,3730-EPI_ISL_1967009_cl6_B.1.1.28_2021-04-06:0.16625)Branch3701:0.0033033)Branch3707:0.0049818)Branch3713:0.013855,(7843-EPI_ISL_717818_cl6_B.1.1.28_2020-10-08:0.21661,((62-EPI_ISL_1068093_cl6_B.1.1.28_2020-09-01:0.29052,(71-EPI_ISL_1068102_cl6_B.1.1.28_2020-10-13:0.25547,(141-EPI_ISL_1068172_cl6_B.1.1.28_2020-06-06:0.09892,223-EPI_ISL_1068254_cl6_B.1.1.28_2020-07-21:0.11741)Branch1943:0.06513)Branch3170:0.070473)Branch3694:0.0098651,(((8606-EPI_ISL_942898_cl6_B.1.1.28_2020-08-07:0.088461,(1646-EPI_ISL_1469560_cl6_B.1.1.28_2020-08-02:0.11677,1693-EPI_ISL_1469623_cl6_B.1.1.28_2020-08-10:0.12156)Branch1053:0.0025557)Branch1228:0.1933,(1762-EPI_ISL_1469733_cl6_B.1.1.28_2020-10-21:0.26184,((4019-EPI_ISL_2003156_cl1_B.1.1.28_2020-12-04:0.31713,7740-EPI_ISL_583497_cl6_B.1.1.28_2020-06-17:0.22991)Branch3623:0.016946,((8703-EPI_ISL_985177_cl6_B.1.1_2020-08-17:0.267,(8676-EPI_ISL_978529_cl6_B.1.1.28_2020-11-13:0.24608,(1223-EPI_ISL_1358296_cl6_B.1.1.28_2021-02-11:0,1224-EPI_ISL_1358297_cl6_B.1.1.28_2021-02-11:0)Branch523:0.25042)Branch3580:0.012975)Branch3641:0.00645,(((69-EPI_ISL_1068100_cl6_B.1.1.378_2020-09-24:0.24206,(110-EPI_ISL_1068141_cl6_B.1.1.378_2020-11-30:0.18855,(112-EPI_ISL_1068143_cl6_B.1.1.378_2020-12-03:0.15781,(124-EPI_ISL_1068155_cl6_B.1.1.378_2020-12-21:0.17485,(94-EPI_ISL_1068125_cl6_B.1.1.378_2020-10-28:0.16879,((100-EPI_ISL_1068131_cl6_B.1.1.378_2020-11-12:0.092712,((95-EPI_ISL_1068126_cl6_B.1.1.378_2020-11-03:0,97-EPI_ISL_1068128_cl6_B.1.1.378_2020-11-05:0)Branch997:0,(102-EPI_ISL_1068133_cl6_B.1.1.378_2020-11-13:0,184-EPI_ISL_1068215_cl6_B.1.1.378_2020-12-29:0)Branch998:0)Branch999:0.076623)Branch1988:0.061399,(107-EPI_ISL_1068138_cl6_B.1.1.378_2020-11-23:0.14225,(205-EPI_ISL_1068236_cl6_B.1.1.378_2020-09-15:0.10932,(93-EPI_ISL_1068124_cl6_B.1.1.378_2020-10-07:0.11714,(105-EPI_ISL_1068136_cl6_B.1.1.378_2020-11-18:0.11559,(8553-EPI_ISL_918531_cl6_B.1.1.378_2020-11-10:0.077605,(((8295-EPI_ISL_833134_cl6_B.1.1.378_2020-12-14:0,8554-EPI_ISL_918532_cl6_B.1.1.378_2020-11-13:0)Branch1335:0,(8555-EPI_ISL_918533_cl6_B.1.1.378_2020-11-10:0,(73-EPI_ISL_1068104_cl6_B.1.1.378_2020-10-22:0,74-EPI_ISL_1068105_cl6_B.1.1.378_2020-11-03:0)Branch1330:0)Branch1336:0)Branch1339:0,(((75-EPI_ISL_1068106_cl6_B.1.1.378_2020-11-05:0,78-EPI_ISL_1068109_cl6_B.1.1.378_2020-12-22:0)Branch1331:0,(82-EPI_ISL_1068113_cl6_B.1.1.378_2020-12-30:0,116-EPI_ISL_1068147_cl6_B.1.1.378_2020-12-11:0)Branch1332:0)Branch1337:0,((165-EPI_ISL_1068196_cl6_B.1.1.378_2020-12-22:0,221-EPI_ISL_1068252_cl6_B.1.1.378_2020-09-16:0)Branch1333:0,(8293-EPI_ISL_833132_cl6_B.1.1.378_2020-12-10:0,8294-EPI_ISL_833133_cl6_B.1.1.378_2020-12-18:0)Branch1334:0)Branch1338:0)Branch1340:0)Branch1341:0.067528)Branch2095:0.013427)Branch2377:0.014688)Branch2663:0.008093)Branch2803:0.012076)Branch3000:0.0075308)Branch3111:0.0033074)Branch3154:0.0022016)Branch3190:0.0043261)Branch3245:0.015687)Branch3412:0.015389)Branch3535:0.016361,(((15-EPI_ISL_1040825_cl6_B.1.1.28_2020-10-28:0.12157,27-EPI_ISL_1040838_cl6_B.1.1.28_2020-09-18:0.13281)Branch1931:0.10085,(329-EPI_ISL_1086376_cl6_B.1.1.28_2020-12-28:0.16002,(5323-EPI_ISL_2209934_cl6_B.1.1.28_2021-03-29:0,5965-EPI_ISL_2344658_cl6_B.1.1.28_2021-03-29:0)Branch597:0.16191)Branch2596:0.068181)Branch3508:0.014958,(((7850-EPI_ISL_717825_cl6_B.1.1.28_2020-11-03:0.21475,(7845-EPI_ISL_717820_cl6_B.1.1.28_2020-10-26:0.15106,(8058-EPI_ISL_770562_cl1_B.1.1.28_2020-11-24:0.10659,(7840-EPI_ISL_717815_cl6_B.1.1.28_2020-09-03:0.10827,(7839-EPI_ISL_717814_cl6_B.1.1.28_2020-09-03:0.08497,((64-EPI_ISL_1068095_cl6_B.1.1.28_2020-09-15:0,70-EPI_ISL_1068101_cl6_B.1.1.28_2020-10-08:0)Branch1232:0,(222-EPI_ISL_1068253_cl6_B.1.1.28_2020-09-16:0,7844-EPI_ISL_717819_cl6_B.1.1.28_2020-10-09:0)Branch1233:0)Branch1234:0.070582)Branch2049:0.01247)Branch2290:0.0061096)Branch2413:0.030486)Branch2923:0.024664)Branch3263:0.031843,(1761-EPI_ISL_1469730_cl6_B.1.1.28_2020-10-21:0.21313,(7823-EPI_ISL_693242_cl6_B.1.1.28_2020-06-30:0.14657,(1673-EPI_ISL_1469593_cl1_B.1.1.28_2020-08-21:0.14862,8284-EPI_ISL_831689_cl1_B.1.1.28_2020-08-03:0.1721)Branch2692:0.044176)Branch3339:0.015968)Branch3479:0.01)Branch3553:0.0070287,((7747-EPI_ISL_603022_cl6_B.1.1_2020-07-16:0.1637,(8642-EPI_ISL_977485_cl1_B.1.1.28_2020-08-13:0.19356,(580-EPI_ISL_1171671_cl1_B.1.1.28_2021-01-18:0.19381,7755-EPI_ISL_603030_cl1_B.1.1.28_2020-07-11:0.11547)Branch2471:0.02011)Branch2823:0.038683)Branch3372:0.029638,((166-EPI_ISL_1068197_cl6_B.1.1.28_2020-05-24:0.16493,(101-EPI_ISL_1068132_cl6_B.1.1.28_2020-11-13:0.21634,215-EPI_ISL_1068246_cl6_B.1.1.28_2020-06-11:0.14413)Branch2600:0.048447)Branch3361:0.026849,((144-EPI_ISL_1068175_cl6_B.1.1.28_2020-05-17:0.16305,(151-EPI_ISL_1068182_cl6_B.1.1.28_2020-06-09:0.15986,183-EPI_ISL_1068214_cl6_B.1.1.28_2020-06-09:0.13125)Branch2813:0.022951)Branch3174:0.040311,((265-EPI_ISL_1068319_cl6_B.1.1.28_2020-05-21:0.176,(7746-EPI_ISL_603021_cl6_B.1.1.28_2020-07-15:0.19621,((8033-EPI_ISL_735432_cl6_B.1.1_2020-07-02:0.19933,(92-EPI_ISL_1068123_cl6_B.1.1.378_2020-10-01:0.15612,(7362-EPI_ISL_416034_cl6_B.1.1_2020-03-04:0.14293,((7602-EPI_ISL_523965_cl1_B.1.1.28_2020-03-19:0.075409,8400-EPI_ISL_861633_cl1_B.1.1.28_2020-03-30:0.10002)Branch1999:0.037529,(7445-EPI_ISL_467356_cl6_B.1.1.28_2020-04-24:0.090217,(8303-EPI_ISL_833153_cl6_B.1.1.28_2020-03-30:0,8409-EPI_ISL_861643_cl6_B.1.1.28_2020-04-30:0)Branch1352:0.065466)Branch2083:0.029144)Branch2651:0.017663)Branch2938:0.015297)Branch3145:0.020964)Branch3395:0.01052,(((8159-EPI_ISL_792104_cl6_B.1.1.28_2020-03-22:0.12679,(1757-EPI_ISL_1469719_cl6_B.1.1.28_2020-11-13:0.15999,8142-EPI_ISL_776769_cl6_B.1.1.28_2020-11-30:0.12862)Branch2401:0.019404)Branch2764:0.04381,((1995-EPI_ISL_1583649_cl6_B.1.1.28_2020-06-10:0.15061,(7593-EPI_ISL_515560_cl6_B.1.1.28_2020-04-19:0.14048,7797-EPI_ISL_693210_cl6_B.1.1.28_2020-07-06:0.14333)Branch3287:0.0042388)Branch3334:0.0023422,(8432-EPI_ISL_861867_cl6_B.1.1.28_2020-04-24:0.15266,((186-EPI_ISL_1068217_cl6_B.1.1.28_2020-05-19:0.11775,7731-EPI_ISL_574595_cl6_B.1.1.28_2020-03-23:0.12137)Branch2622:0.046889,((211-EPI_ISL_1068242_cl6_B.1.1.28_2020-05-21:0.16714,7595-EPI_ISL_515562_cl6_B.1.1.28_2020-04-13:0.16047)Branch3219:0.006284,((7476-EPI_ISL_471542_cl6_B.1.1.28_2020-04-03:0.16681,7482-EPI_ISL_471556_cl6_B.1.1.28_2020-04-18:0.15791)Branch3254:0.0026624,(7461-EPI_ISL_468305_cl6_B.1.1.28_2020-04-08:0.15873,((7759-EPI_ISL_603035_cl6_B.1.1.28_2020-07-10:0.13952,(7720-EPI_ISL_547576_cl6_B.1.1.28_2020-06-23:0.075634,(7805-EPI_ISL_693221_cl6_B.1.1.28_2020-06-16:0,8016-EPI_ISL_735405_cl6_B.1.1.28_2020-06-16:0)Branch1237:0.064346)Branch1987:0.032813)Branch2584:0.04325,((213-EPI_ISL_1068244_cl6_B.1.1.28_2020-05-26:0.118,8415-EPI_ISL_861655_cl6_B.1.1.28_2020-05-12:0.16596)Branch3162:0.00301,(8410-EPI_ISL_861644_cl6_B.1.1.28_2020-05-05:0.14429,(8164-EPI_ISL_792109_cl6_B.1.1.28_2020-04-22:0.13492,((214-EPI_ISL_1068245_cl6_B.1.1.28_2020-06-10:0.096803,216-EPI_ISL_1068247_cl6_B.1.1.28_2020-06-11:0.073948)Branch2138:0.055816,((7479-EPI_ISL_471548_cl6_B.1.1.28_2020-04-10:0.11781,7622-EPI_ISL_523993_cl6_B.1.1.28_2020-04-17:0.12015)Branch3024:0.0055302,(((7474-EPI_ISL_471539_cl6_B.1.1.28_2020-03-19:0.070154,8488-EPI_ISL_875546_cl6_B.1.1.28_2020-08-09:0.088521)Branch2072:0.054863,(8017-EPI_ISL_735406_cl6_B.1.1.28_2020-07-08:0.090347,(7818-EPI_ISL_693237_cl6_B.1.1.28_2020-07-01:0,7825-EPI_ISL_693245_cl6_B.1.1.28_2020-07-02:0)Branch1229:0.078424)Branch2156:0.048807)Branch3031:0.0041044,(7618-EPI_ISL_523985_cl6_B.1.1.28_2020-04-18:0.11265,(7471-EPI_ISL_468319_cl6_B.1.1.28_2020-04-14:0.11999,(7587-EPI_ISL_515545_cl6_B.1.1.28_2020-03-22:0.12365,(182-EPI_ISL_1068213_cl6_B.1.1.28_2020-06-10:0.11497,(((179-EPI_ISL_1068210_cl6_B.1.1.28_2020-04-13:0.11228,(7589-EPI_ISL_515553_cl6_B.1.1.28_2020-04-16:0.11501,8397-EPI_ISL_861629_cl6_B.1.1.28_2020-04-17:0.11667)Branch2890:0.0049258)Branch2957:0.00078407,((7606-EPI_ISL_523971_cl6_B.1.1.28_2020-03-25:0.11628,8020-EPI_ISL_735409_cl6_B.1.1.28_2020-06-17:0.10987)Branch2918:0.0025105,(((58-EPI_ISL_1068089_cl6_B.1.1.28_2020-08-18:0,7810-EPI_ISL_693229_cl6_B.1.1.28_2020-06-16:0)Branch1364:0.11022,(7470-EPI_ISL_468318_cl6_B.1.1.28_2020-04-15:0.11372,7683-EPI_ISL_541354_cl6_B.1.1.28_2020-04-07:0.11606)Branch2867:0.0048054)Branch2930:0.0014213,(821-EPI_ISL_1182550_cl6_B.1.1.28_2020-05-21:0.10767,(7603-EPI_ISL_523967_cl6_B.1.1_2020-04-18:0.1134,((7726-EPI_ISL_574582_cl6_B.1.1_2020-04-24:0.11417,7752-EPI_ISL_603027_cl6_B.1.1_2020-06-20:0.11526)Branch2840:0.0022457,(7794-EPI_ISL_693205_cl6_B.1.1.28_2020-06-22:0.10614,((7728-EPI_ISL_574591_cl6_B.1.1.28_2020-04-01:0.10712,8510-EPI_ISL_906065_cl6_B.1.1.28_2020-04-17:0.11274)Branch2783:0.0027471,(8157-EPI_ISL_792102_cl6_B.1.1_2020-03-28:0.10673,(7485-EPI_ISL_471582_cl6_B.1.1_2020-04-29:0.099133,(7462-EPI_ISL_468307_cl6_B.1.1.28_2020-04-08:0.10254,((476-EPI_ISL_1139067_cl6_B.1.1.28_2020-03-31:0,7697-EPI_ISL_541372_cl6_B.1.1.28_2020-03-27:0)Branch1449:0.091576,(7822-EPI_ISL_693241_cl6_B.1.1.28_2020-06-30:0.092633,(7463-EPI_ISL_468308_cl6_B.1.1.28_2020-03-23:0.091483,((7581-EPI_ISL_515526_cl6_B.1.1_2020-03-23:0,(288-EPI_ISL_1068389_cl6_B.1.1_2020-04-20:0,7484-EPI_ISL_471581_cl6_B.1.1.28_2020-04-29:0)Branch1446:0)Branch1447:0.072146,(((((7448-EPI_ISL_467359_cl6_B.1.1.28_2020-04-24:0,7466-EPI_ISL_468313_cl6_B.1.1.28_2020-03-23:0)Branch1558:0,(7468-EPI_ISL_468315_cl6_B.1.1.28_2020-04-12:0,7543-EPI_ISL_513546_cl6_B.1.1.28_2020-04-17:0)Branch1559:0)Branch1574:0,((7584-EPI_ISL_515529_cl6_B.1.1.28_2020-03-24:0,7605-EPI_ISL_523970_cl6_B.1.1.28_2020-04-02:0)Branch1560:0,(7609-EPI_ISL_523974_cl6_B.1.1.28_2020-04-02:0,7612-EPI_ISL_523978_cl6_B.1.1.28_2020-04-10:0)Branch1561:0)Branch1575:0)Branch1582:0,(((7613-EPI_ISL_523980_cl6_B.1.1.28_2020-04-02:0,7652-EPI_ISL_527863_cl6_B.1.1.28_2020-04-12:0)Branch1562:0,(7665-EPI_ISL_534314_cl6_B.1.1.28_2020-05-04:0,7671-EPI_ISL_534321_cl6_B.1.1.28_2020-05-07:0)Branch1563:0)Branch1576:0,((7686-EPI_ISL_541359_cl6_B.1.1.28_2020-04-20:0,7729-EPI_ISL_574592_cl6_B.1.1.28_2020-03-31:0)Branch1564:0,(7776-EPI_ISL_623130_cl6_B.1.1.28_2020-04-22:0,7791-EPI_ISL_693201_cl6_B.1.1.28_2020-04-01:0)Branch1565:0)Branch1577:0)Branch1583:0)Branch1586:0,((((7799-EPI_ISL_693214_cl6_B.1.1.28_2020-07-19:0,7812-EPI_ISL_693231_cl6_B.1.1.28_2020-06-27:0)Branch1566:0,(8127-EPI_ISL_776750_cl6_B.1.1.28_2020-04-17:0,8137-EPI_ISL_776761_cl6_B.1.1.28_2020-03-26:0)Branch1567:0)Branch1578:0,((8156-EPI_ISL_792101_cl6_B.1.1.28_2020-03-22:0,8158-EPI_ISL_792103_cl6_B.1.1.28_2020-03-31:0)Branch1568:0,(8380-EPI_ISL_848619_cl6_B.1.1.28_2020-04-25:0,8389-EPI_ISL_848628_cl6_B.1.1.28_2020-03-19:0)Branch1569:0)Branch1579:0)Branch1584:0,(((8395-EPI_ISL_861626_cl6_B.1.1.28_2020-03-26:0,8406-EPI_ISL_861640_cl6_B.1.1.28_2020-04-20:0)Branch1570:0,(8407-EPI_ISL_861641_cl6_B.1.1.28_2020-04-20:0,8411-EPI_ISL_861645_cl6_B.1.1.28_2020-05-07:0)Branch1571:0)Branch1580:0,((8440-EPI_ISL_861875_cl6_B.1.1.28_2020-07-16:0,(51-EPI_ISL_1068082_cl6_B.1.1.28_2020-04-20:0,137-EPI_ISL_1068168_cl6_B.1.1.28_2020-05-17:0)Branch1555:0)Branch1572:0,((180-EPI_ISL_1068211_cl6_B.1.1.28_2020-06-08:0,290-EPI_ISL_1068394_cl6_B.1.1.28_2020-04-16:0)Branch1556:0,(469-EPI_ISL_1139060_cl6_B.1.1.28_2020-04-03:0,7364-EPI_ISL_416036_cl6_B.1.1.28_2020-03-05:0)Branch1557:0)Branch1573:0)Branch1581:0)Branch1585:0)Branch1587:0)Branch1588:0.060379)Branch2331:0.010073)Branch2519:0.006949)Branch2648:0.0036133)Branch2705:0.0029694)Branch2748:0.001987)Branch2790:0.0012468)Branch2808:0.0011722)Branch2822:0.0014302)Branch2851:0.0017922)Branch2881:0.0026036)Branch2916:0.0013042)Branch2937:0.0011349)Branch2951:0.00051094)Branch2958:0.00061983)Branch2965:0.0017816,((7819-EPI_ISL_693238_cl6_B.1.1.28_2020-06-30:0.082868,8511-EPI_ISL_906067_cl6_B.1.1.28_2020-05-11:0.066316)Branch2170:0.044312,(8132-EPI_ISL_776755_cl6_B.1.1.28_2020-04-24:0.12076,8404-EPI_ISL_861637_cl6_B.1.1_2020-04-21:0.11183)Branch2915:0.0037197)Branch2971:0.0016064)Branch2993:0.00092512)Branch3002:0.00057065)Branch3014:0.0022059)Branch3036:0.001695)Branch3069:0.0017725)Branch3095:0.00088789)Branch3106:0.0012439)Branch3124:0.0011802)Branch3138:0.0024923)Branch3169:0.0025164)Branch3203:0.0029468)Branch3235:0.0015539)Branch3261:0.0018886)Branch3284:0.0016941)Branch3302:0.001041)Branch3314:0.0018157)Branch3335:0.0023233)Branch3364:0.0010312)Branch3374:0.0097558,(6103-EPI_ISL_2344853_cl6_B.1.1.28_2021-04-20:0.16138,(4023-EPI_ISL_2003160_cl6_B.1.1.28_2020-12-27:0.090298,(8484-EPI_ISL_875541_cl6_B.1.1.28_2020-03-09:0.040058,8490-EPI_ISL_875548_cl6_B.1.1.28_2020-05-09:0.045282)Branch1321:0.033724)Branch1676:0.11425)Branch3425:0.0034582)Branch3453:0.0036154)Branch3482:0.0043025)Branch3515:0.002921)Branch3533:0.0017935,(187-EPI_ISL_1068218_cl6_B.1.1.28_2020-05-19:0.18064,(8032-EPI_ISL_735431_cl6_B.1.1.28_2020-07-02:0.18844,(8433-EPI_ISL_861868_cl6_B.1.1.28_2020-11-21:0.074764,8486-EPI_ISL_875544_cl6_B.1.1.28_2020-03-09:0.061245)Branch1044:0.16142)Branch3445:0.012749)Branch3542:0.00062656)Branch3545:0.0028988)Branch3566:0.0006666)Branch3574:0.003452)Branch3593:0.00075617)Branch3597:0.0014478)Branch3605:0.006062)Branch3631:0.0064097,(((174-EPI_ISL_1068205_cl6_B.1.1.28_2020-07-12:0.19584,(115-EPI_ISL_1068146_cl6_B.1.1.28_2020-12-09:0.092974,((177-EPI_ISL_1068208_cl6_B.1.1.28_2020-07-24:0,178-EPI_ISL_1068209_cl6_B.1.1.28_2020-07-29:0)Branch677:0.095192,(59-EPI_ISL_1068090_cl6_B.1.1.28_2020-08-28:0,175-EPI_ISL_1068206_cl6_B.1.1.28_2020-07-23:0)Branch934:0.067959)Branch1758:0.011837)Branch1884:0.057596)Branch2905:0.048233,((189-EPI_ISL_1068220_cl4_B.1.1.33_2020-06-10:0.16312,8028-EPI_ISL_735425_cl4_B.1.1.33_2020-06-20:0.16949)Branch2066:0.069273,(8413-EPI_ISL_861650_cl1_B.1.1.28_2020-05-08:0.23085,(1666-EPI_ISL_1469584_cl1_B.1.1.28_2020-09-23:0,1740-EPI_ISL_1469687_cl1_B.1.1.28_2020-10-01:0)Branch344:0.26387)Branch2897:0.024684)Branch3262:0.022813)Branch3489:0.027604,((7854-EPI_ISL_717830_cl6_B.1.1.28_2020-11-05:0.1595,(8585-EPI_ISL_925916_cl6_B.1.1.28_2020-12-21:0.085605,8586-EPI_ISL_926446_cl6_B.1.1.28_2020-12-21:0.092207)Branch1026:0.11521)Branch2917:0.062504,(8506-EPI_ISL_884249_cl1_B.1.1.28_2020-11-13:0.24925,(8306-EPI_ISL_833162_cl1_B.1.1.28_2020-11-28:0.14964,8441-EPI_ISL_861876_cl1_B.1.1.28_2020-10-20:0.1324)Branch1861:0.080614)Branch3214:0.042271)Branch3602:0.011498)Branch3648:0.0021598)Branch3654:0.0028036)Branch3663:0.0061622)Branch3680:0.0018673)Branch3687:0.0037884)Branch3695:0.005295,((8612-EPI_ISL_943584_cl6_B.1.1.28_2020-08-04:0.26844,((1886-EPI_ISL_1499020_cl6_B.1.1.28_2021-02-17:0.26512,(((1368-EPI_ISL_1445177_cl6_B.1.1_2021-03-10:0,2936-EPI_ISL_1966112_cl6_B.1.1_2021-03-10:0)Branch244:0.082926,(2225-EPI_ISL_1731593_cl6_B.1.1.28_2021-04-05:0,3524-EPI_ISL_1966752_cl6_B.1.1.28_2021-04-15:0)Branch273:0.070388)Branch384:0.17512,(1421-EPI_ISL_1445235_cl6_B.1.1.28_2021-02-27:0.16784,((1187-EPI_ISL_1303527_cl6_B.1.1.28_2021-02-08:0.107,(495-EPI_ISL_1161415_cl6_B.1.1.28_2021-02-00:0.096995,(8255-EPI_ISL_792654_cl6_B.1.1.28_2020-11-23:0.093834,(578-EPI_ISL_1171668_cl6_B.1.1.28_2021-01-11:0.062943,1954-EPI_ISL_1533724_cl6_B.1.1.28_2021-02-25:0.0776)Branch619:0.014547)Branch684:0.0084692)Branch749:0.0052192)Branch804:0.022061,(1619-EPI_ISL_1468453_cl6_B.1.1.28_2021-01-26:0.13575,(1428-EPI_ISL_1445242_cl6_B.1.1.28_2021-02-26:0,2902-EPI_ISL_1966073_cl6_B.1.1.28_2021-02-27:0)Branch329:0.14246)Branch901:0.011783)Branch1013:0.02793)Branch1501:0.021438)Branch1734:0.015855)Branch1914:0.085371,((((1091-EPI_ISL_1239116_cl6_B.1.1.28_2021-02-03:0.1161,1092-EPI_ISL_1239117_cl6_B.1.1.28_2020-11-27:0.11542)Branch603:0.1213,(1892-EPI_ISL_1499297_cl6_B.1.1.28_2020-10-13:0.12384,7851-EPI_ISL_717826_cl6_B.1.1.28_2020-11-03:0.11514)Branch1463:0.046096)Branch2000:0.034389,(840-EPI_ISL_1182584_cl6_B.1.1.28_2020-12-21:0.16689,5150-EPI_ISL_2196360_cl6_B.1.1.28_2020-08-12:0.18044)Branch2376:0.017927)Branch2733:0.029941,((8054-EPI_ISL_770558_cl6_B.1.1.28_2020-11-24:0.15062,(1656-EPI_ISL_1469572_cl6_B.1.1.28_2020-09-16:0.10862,(8072-EPI_ISL_770576_cl6_B.1.1.28_2020-11-23:0.093346,(1642-EPI_ISL_1469555_cl6_B.1.1.28_2020-11-11:0,1722-EPI_ISL_1469661_cl6_B.1.1.28_2020-10-04:0)Branch535:0.07084)Branch1006:0.015158)Branch1317:0.033585)Branch1683:0.06253,(8043-EPI_ISL_755655_cl6_B.1.1.28_2020-12-11:0.18418,(8689-EPI_ISL_984246_cl6_B.1.1.28_2020-08-14:0.090617,(5152-EPI_ISL_2196362_cl6_B.1.1.28_2020-06-18:0,8248-EPI_ISL_792647_cl6_B.1.1.28_2020-11-09:0)Branch771:0.073043)Branch1644:0.05227)Branch2421:0.017806)Branch2766:0.029173)Branch3230:0.024002)Branch3484:0.015357)Branch3596:0.030166,(1655-EPI_ISL_1469571_cl6_B.1.1.277_2020-06-14:0.23571,8540-EPI_ISL_918518_cl1_B.1.1.28_2020-12-15:0.33279)Branch3632:0.022306)Branch3698:0.0034325)Branch3703:0.0043852)Branch3711:0.0077116)Branch3718:0.0086079)Branch3730:0.004047)Branch3733:0.0051752,(8631-EPI_ISL_943978_cl6_B.1.1.28_2020-10-08:0.26447,(8212-EPI_ISL_792605_cl6_B.1.1.28_2020-08-10:0.27109,(7724-EPI_ISL_574579_cl6_B.1.1.28_2020-04-24:0.24223,(8382-EPI_ISL_848621_cl6_B.1.1.28_2020-04-16:0.24873,((17-EPI_ISL_1040827_cl6_B.1.1.28_2020-10-05:0.28345,((5498-EPI_ISL_2245069_cl6_B.1.1.28_2020-12-06:0.15536,8292-EPI_ISL_833131_cl6_B.1.1.28_2020-12-01:0.12042)Branch2784:0.050717,(161-EPI_ISL_1068192_cl6_B.1.1.28_2020-10-19:0.16514,((35-EPI_ISL_1040847_cl6_B.1.1.28_2020-07-31:0.10573,(34-EPI_ISL_1040846_cl6_B.1.1.28_2020-08-17:0.082812,(426-EPI_ISL_1121329_cl6_B.1.1.28_2020-07-03:0,(23-EPI_ISL_1040834_cl6_B.1.1.28_2020-09-19:0,37-EPI_ISL_1040849_cl6_B.1.1.28_2020-07-23:0)Branch782:0)Branch783:0.071358)Branch1685:0.01749)Branch1893:0.049495,(65-EPI_ISL_1068096_cl6_B.1.1.28_2020-09-17:0.076158,464-EPI_ISL_1139054_cl6_B.1.1.28_2020-05-17:0.088795)Branch2518:0.020262)Branch2920:0.030159)Branch3377:0.015024)Branch3510:0.024511)Branch3650:0.026241,(8326-EPI_ISL_848563_cl6_B.1.1.28_2020-07-10:0.24762,(8273-EPI_ISL_801403_cl6_B.1.1.28_2020-05-12:0.18721,(((5864-EPI_ISL_2308452_cl6_B.1.1.28_2020-11-23:0.19233,8639-EPI_ISL_943988_cl6_B.1.1.28_2020-06-24:0.13365)Branch3326:0.051901,((4101-EPI_ISL_2017258_cl6_B.1.1.28_2020-12-29:0,4107-EPI_ISL_2017266_cl6_B.1.1.28_2020-12-29:0)Branch482:0.25966,(8634-EPI_ISL_943981_cl6_B.1.1.28_2020-10-14:0.21295,(859-EPI_ISL_1182609_cl6_B.1.1.28_2020-12-02:0.1377,8629-EPI_ISL_943974_cl6_B.1.1.28_2020-09-25:0.1232)Branch3206:0.032582)Branch3538:0.013767)Branch3620:0.014797)Branch3673:0.0026758,((8636-EPI_ISL_943985_cl6_B.1.1.28_2020-10-26:0.25465,(8257-EPI_ISL_801387_cl6_B.1.1.28_2020-09-12:0.1434,8258-EPI_ISL_801388_cl6_B.1.1.28_2020-09-12:0.12582)Branch2652:0.082614)Branch3644:0.010544,((8487-EPI_ISL_875545_cl6_B.1.1.28_2020-03-09:0.19071,((7836-EPI_ISL_717811_cl6_B.1.1.28_2020-04-16:0.18056,(8270-EPI_ISL_801400_cl6_B.1.1.28_2020-09-14:0.15523,8271-EPI_ISL_801401_cl6_B.1.1.28_2020-09-15:0.167)Branch3500:0.015307)Branch3606:0.0044205,((41-EPI_ISL_1063789_cl6_B.1.1.28_2020-06-23:0.16384,8672-EPI_ISL_978525_cl6_B.1.1.28_2020-04-19:0.1585)Branch3594:0.0038287,(7630-EPI_ISL_524785_cl6_B.1.1.28_2020-05-05:0.15557,(((20-EPI_ISL_1040830_cl6_B.1.1.28_2020-10-02:0.15075,8329-EPI_ISL_848566_cl6_B.1.1.28_2020-06-26:0.1522)Branch3540:0.0053078,(375-EPI_ISL_1117408_cl6_B.1.1.28_2020-06-02:0.15655,((30-EPI_ISL_1040841_cl6_B.1.1.28_2020-08-28:0.17904,8346-EPI_ISL_848583_cl6_B.1.1.28_2020-05-04:0.13856)Branch3517:0.0042527,(8372-EPI_ISL_848611_cl6_B.1.1.28_2020-06-11:0.15028,((7647-EPI_ISL_527856_cl6_B.1.1.28_2020-04-16:0.1567,8345-EPI_ISL_848582_cl6_B.1.1.28_2020-05-05:0.15785)Branch3469:0.0042143,((1654-EPI_ISL_1469570_cl6_B.1.1.28_2020-06-23:0.096097,(1691-EPI_ISL_1469616_cl6_B.1.1.28_2020-06-02:0.076782,(1670-EPI_ISL_1469588_cl6_B.1.1.28_2020-06-30:0,1787-EPI_ISL_1469792_cl6_B.1.1.28_2020-06-10:0)Branch1543:0.061568)Branch2503:0.011565)Branch2741:0.051308,(8348-EPI_ISL_848585_cl6_B.1.1.28_2020-04-28:0.15463,(8129-EPI_ISL_776752_cl6_B.1.1.28_2020-03-24:0.12429,(7404-EPI_ISL_456088_cl6_B.1.1.28_2020-04-06:0.1084,(7624-EPI_ISL_524464_cl6_B.1.1.28_2020-03-21:0.11558,(8003-EPI_ISL_729853_cl6_B.1.1.28_2020-08-12:0.11414,((7430-EPI_ISL_458147_cl6_B.1.1.28_2020-04-24:0.11,8334-EPI_ISL_848571_cl6_B.1.1.28_2020-05-29:0.11499)Branch3242:0.0049107,(8356-EPI_ISL_848593_cl6_B.1.1.28_2020-04-15:0.10816,(7424-EPI_ISL_458141_cl6_B.1.1.28_2020-04-26:0.10939,(8350-EPI_ISL_848587_cl6_B.1.1.28_2020-04-24:0.11144,(7711-EPI_ISL_541386_cl6_B.1.1.28_2020-04-24:0.10152,(8353-EPI_ISL_848590_cl6_B.1.1.28_2020-04-17:0.10425,(7670-EPI_ISL_534320_cl6_B.1.1.28_2020-05-05:0.09256,(7631-EPI_ISL_524786_cl6_B.1.1.28_2020-05-01:0.069444,(8698-EPI_ISL_985172_cl6_B.1.1.28_2020-08-19:0.046689,((((8379-EPI_ISL_848618_cl6_B.1.1.28_2020-04-25:0,8381-EPI_ISL_848620_cl6_B.1.1.28_2020-04-24:0)Branch1708:0,(8383-EPI_ISL_848622_cl6_B.1.1.28_2020-04-15:0,8385-EPI_ISL_848624_cl6_B.1.1.28_2020-03-31:0)Branch1709:0)Branch1716:0,((8403-EPI_ISL_861636_cl6_B.1.1.28_2020-03-27:0,8405-EPI_ISL_861639_cl6_B.1.1.28_2020-04-23:0)Branch1710:0,(8461-EPI_ISL_861896_cl6_B.1.1.28_2020-04-14:0,8470-EPI_ISL_861905_cl6_B.1.1.28_2020-04-05:0)Branch1711:0)Branch1717:0)Branch1720:0,((((159-EPI_ISL_1068190_cl6_B.1.1.28_2020-07-25:0,7423-EPI_ISL_458140_cl6_B.1.1.28_2020-04-07:0)Branch1700:0,(7429-EPI_ISL_458146_cl6_B.1.1.28_2020-04-23:0,7465-EPI_ISL_468311_cl6_B.1.1.28_2020-03-26:0)Branch1701:0)Branch1712:0,((7478-EPI_ISL_471545_cl6_B.1.1.28_2020-03-22:0,7604-EPI_ISL_523969_cl6_B.1.1.28_2020-03-31:0)Branch1702:0,(7628-EPI_ISL_524783_cl6_B.1.1.28_2020-04-28:0,7632-EPI_ISL_524787_cl6_B.1.1.28_2020-04-15:0)Branch1703:0)Branch1713:0)Branch1718:0,(((8163-EPI_ISL_792108_cl6_B.1.1.28_2020-04-17:0,8272-EPI_ISL_801402_cl6_B.1.1.28_2020-05-03:0)Branch1704:0,(8325-EPI_ISL_848562_cl6_B.1.1.28_2020-07-10:0,8328-EPI_ISL_848565_cl6_B.1.1.28_2020-07-03:0)Branch1705:0)Branch1714:0,((8351-EPI_ISL_848588_cl6_B.1.1.28_2020-04-23:0,8355-EPI_ISL_848592_cl6_B.1.1.28_2020-04-15:0)Branch1706:0,(8376-EPI_ISL_848615_cl6_B.1.1.28_2020-05-05:0,8378-EPI_ISL_848617_cl6_B.1.1.28_2020-04-25:0)Branch1707:0)Branch1715:0)Branch1719:0)Branch1721:0)Branch1722:0.0411)Branch2332:0.022698)Branch2798:0.01144)Branch2994:0.0087969)Branch3135:0.0037842)Branch3191:0.0028109)Branch3220:0.0012124)Branch3241:0.00071074)Branch3257:0.0042239)Branch3312:0.00034193)Branch3315:0.00059923)Branch3320:0.0017716)Branch3345:0.0014863)Branch3367:0.0055508)Branch3411:0.0072259)Branch3477:0.0035072)Branch3505:0.0045326)Branch3536:0.0013862)Branch3548:0.00294)Branch3571:0.0014931)Branch3579:0.0015718,(7597-EPI_ISL_523957_cl6_B.1.1.28_2020-04-04:0.19218,7733-EPI_ISL_574598_cl6_B.1.1.28_2020-06-20:0.16982)Branch3581:0.0013837)Branch3590:0.0030434)Branch3607:0.0015986)Branch3613:0.0027641)Branch3625:0.0077197)Branch3657:0.0034514,(8537-EPI_ISL_918515_cl6_B.1.1.28_2020-11-18:0.23558,(98-EPI_ISL_1068129_cl6_B.1.1_2020-11-11:0,99-EPI_ISL_1068130_cl6_B.1.1_2020-11-11:0)Branch1009:0.18671)Branch3664:0.00085402)Branch3665:0.0042108)Branch3676:0.0012637)Branch3681:0.0015324)Branch3688:0.0079404)Branch3702:0.0060946)Branch3712:0.0078055)Branch3720:0.0019326)Branch3726:0.0063943)Branch3731:0.0052653)Branch3736:0.0033332)Branch3738:0.0035937)Branch3743:0.0065233)Branch3746:0.0025173)Branch3747:0.037321)Branch3786:0.0028188)Branch3787:0.024261)Branch3820:0.058044,(6840-EPI_ISL_2345734_cl1_B.1.1.28_2021-04-27:0.31686,(4263-EPI_ISL_2086606_cl3_P.1_2021-03-00:0.24283,(42-EPI_ISL_1067728_cl3_P.1_2021-01-08:0.68147,((3134-EPI_ISL_1966320_cl3_P.1_2021-03-22:0.23915,(3578-EPI_ISL_1966819_cl7_P.2_2021-04-14:0.20652,(3276-EPI_ISL_1966471_cl3_P.1_2021-03-31:0.10332,3416-EPI_ISL_1966628_cl7_P.4_2021-04-05:0.13356)Branch3802:0.010195)Branch3822:0.015175)Branch3836:0.21558,(4683-EPI_ISL_2170923_cl7_P.4_2021-03-17:0.40101,(3349-EPI_ISL_1966559_cl7_P.4_2021-04-05:0.28325,(4065-EPI_ISL_2008948_cl7_P.4_2021-04-19:0.24342,(((4694-EPI_ISL_2170971_cl7_P.4_2021-04-18:0.27566,7113-EPI_ISL_2346079_cl7_P.4_2021-03-17:0.23973)Branch6476:0.022369,(3271-EPI_ISL_1966465_cl7_P.4_2021-03-30:0.21105,((3189-EPI_ISL_1966380_cl7_P.4_2021-03-30:0,3535-EPI_ISL_1966767_cl7_P.4_2021-04-15:0)Branch4704:0.079725,(3403-EPI_ISL_1966615_cl7_P.4_2021-04-04:0.16387,((1325-EPI_ISL_1445127_cl7_P.4_2021-03-08:0,1326-EPI_ISL_1445128_cl7_P.4_2021-03-08:0)Branch3988:0.10327,(2986-EPI_ISL_1966164_cl7_P.4_2021-03-09:0,2987-EPI_ISL_1966165_cl7_P.4_2021-03-09:0)Branch4227:0.066895)Branch4906:0.026374)Branch5555:0.032942)Branch6214:0.016075)Branch6542:0.017205)Branch7082:0.0081306,(((3207-EPI_ISL_1966400_cl7_P.4_2021-03-29:0.29953,((3386-EPI_ISL_1966598_cl7_P.4_2021-04-05:0.10688,(3382-EPI_ISL_1966594_cl7_P.4_2021-04-05:0.079699,3904-EPI_ISL_1967221_cl7_P.4_2021-04-19:0.056665)Branch4555:0.02019)Branch4827:0.04732,(1333-EPI_ISL_1445135_cl7_P.4_2021-03-02:0.11064,3020-EPI_ISL_1966200_cl7_P.4_2021-03-09:0.065407)Branch5231:0.024777)Branch5823:0.036881)Branch6537:0.026249,(3300-EPI_ISL_1966497_cl7_P.4_2021-03-30:0.19449,6896-EPI_ISL_2345793_cl7_P.4_2021-05-03:0.2129)Branch7204:0.0040905)Branch7339:0.0025916,(((6806-EPI_ISL_2345696_cl7_P.1.1_2021-05-03:0,6852-EPI_ISL_2345748_cl7_P.1.1_2021-05-03:0)Branch3926:0.2189,(3977-EPI_ISL_1967307_cl7_P.4_2021-04-22:0.21479,(3173-EPI_ISL_1966364_cl7_P.4_2021-03-30:0.14929,3393-EPI_ISL_1966605_cl7_P.4_2021-04-04:0.084006)Branch4719:0.11864)Branch7245:0.0018715)Branch7302:0.0059871,((3285-EPI_ISL_1966482_cl7_P.4_2021-03-29:0.21746,(3909-EPI_ISL_1967228_cl7_P.4_2021-04-22:0.20792,(3377-EPI_ISL_1966589_cl7_P.4_2021-04-05:0.090598,6839-EPI_ISL_2345733_cl15_P.4_2021-05-03:0.14897)Branch4408:0.12635)Branch6684:0.02086)Branch7359:0.0055853,((3963-EPI_ISL_1967287_cl7_P.4_2021-04-20:0.18908,(3166-EPI_ISL_1966357_cl7_P.4_2021-03-29:0.26094,(3137-EPI_ISL_1966323_cl7_P.4_2021-03-23:0.15024,3204-EPI_ISL_1966395_cl7_P.4_2021-03-29:0.073507)Branch6218:0.016373)Branch6554:0.021227)Branch7260:0.010204,(((5361-EPI_ISL_2210269_cl7_P.4_2021-04-14:0.14139,(6831-EPI_ISL_2345725_cl7_P.4_2021-04-15:0.16827,(3967-EPI_ISL_1967292_cl7_P.4_2021-04-18:0.18953,6755-EPI_ISL_2345643_cl7_P.4_2021-04-14:0.23942)Branch6524:0.0035074)Branch6588:0.025887)Branch7414:0.0041303,(4874-EPI_ISL_2187904_cl7_P.4_2021-03-17:0.15504,((3252-EPI_ISL_1966445_cl7_P.4_2021-03-29:0.15202,(2252-EPI_ISL_1734853_cl7_P.4_2021-04-05:0.18882,(4039-EPI_ISL_2008914_cl7_P.4_2021-04-27:0.22917,(3459-EPI_ISL_1966675_cl7_P.4_2021-04-05:0.083004,3530-EPI_ISL_1966758_cl7_P.4_2021-04-13:0.15633)Branch4824:0.093382)Branch6701:0.0093273)Branch7019:0.010132)Branch7358:0.0024016,(3192-EPI_ISL_1966383_cl7_P.4_2021-03-30:0.18442,((5290-EPI_ISL_2209692_cl7_P.4_2021-04-13:0.15245,(5345-EPI_ISL_2210173_cl7_P.4_2021-04-26:0.16126,(3921-EPI_ISL_1967240_cl7_P.4_2021-04-18:0.10081,6856-EPI_ISL_2345752_cl7_P.4_2021-05-03:0.064157)Branch4538:0.031643)Branch4912:0.069206)Branch6391:0.022775,(((1324-EPI_ISL_1445126_cl7_P.4_2021-03-08:0.10303,2995-EPI_ISL_1966173_cl7_P.4_2021-03-09:0.06714)Branch4536:0.10078,(1346-EPI_ISL_1445150_cl7_P.4_2021-03-08:0.10672,2945-EPI_ISL_1966121_cl7_P.4_2021-03-09:0.069327)Branch5475:0.045348)Branch6382:0.0064329,(3217-EPI_ISL_1966410_cl7_P.4_2021-03-30:0.15295,(5169-EPI_ISL_2208958_cl7_P.4_2021-04-26:0.10333,(3540-EPI_ISL_1966774_cl7_P.4_2021-04-12:0,(2270-EPI_ISL_1734881_cl7_P.4_2021-04-05:0,3197-EPI_ISL_1966388_cl7_P.4_2021-03-29:0)Branch4849:0)Branch4850:0.061653)Branch6137:0.014634)Branch6441:0.0040473)Branch6531:0.015882)Branch7004:0.010447)Branch7380:0.0016426)Branch7421:0.0023733)Branch7471:0.0016256)Branch7503:0.0021219,(((3380-EPI_ISL_1966592_cl7_P.4_2021-04-05:0.1737,5287-EPI_ISL_2209668_cl7_P.4_2021-05-03:0.16482)Branch6639:0.026585,((2250-EPI_ISL_1734850_cl7_P.4_2021-04-05:0.19728,3162-EPI_ISL_1966353_cl7_P.4_2021-03-29:0.2077)Branch7292:0.0067696,((3102-EPI_ISL_1966287_cl7_P.4_2021-03-22:0.16737,6842-EPI_ISL_2345736_cl7_P.4_2021-05-05:0.16445)Branch7340:0.004527,(((3186-EPI_ISL_1966377_cl7_P.4_2021-03-30:0,3241-EPI_ISL_1966434_cl7_P.4_2021-03-29:0)Branch4838:0.086044,(3081-EPI_ISL_1966266_cl7_P.4_2021-03-16:0.22513,5279-EPI_ISL_2209621_cl7_P.4_2021-04-14:0.21943)Branch6583:0.0023966)Branch6640:0.021877,(2263-EPI_ISL_1734871_cl7_P.4_2021-04-03:0.16133,(3558-EPI_ISL_1966794_cl7_P.4_2021-04-12:0.16844,(1363-EPI_ISL_1445169_cl7_P.4_2021-03-09:0.099608,3015-EPI_ISL_1966195_cl7_P.4_2021-03-10:0.076435)Branch4627:0.11831)Branch7075:0.0063899)Branch7314:0.0039048)Branch7420:0.0016677)Branch7453:0.00051985)Branch7466:0.0018383)Branch7504:0.0026322,(((3939-EPI_ISL_1967262_cl7_P.4_2021-04-18:0.19453,6898-EPI_ISL_2345795_cl7_P.4_2021-04-25:0.12997)Branch6471:0.0326,(5269-EPI_ISL_2209586_cl7_P.1.2_2021-05-03:0.10818,(4042-EPI_ISL_2008920_cl7_P.4_2021-04-27:0.1951,((3245-EPI_ISL_1966438_cl7_P.4_2021-03-29:0.16467,4699-EPI_ISL_2171007_cl7_P.4_2021-04-18:0.16455)Branch5988:0.027993,(1857-EPI_ISL_1495011_cl7_P.4_2021-03-05:0.10646,3267-EPI_ISL_1966461_cl7_P.4_2021-03-31:0.11671)Branch6239:0.012335)Branch6511:0.0080632)Branch6682:0.016946)Branch7283:0.0060856)Branch7456:0.0056154,((((5314-EPI_ISL_2209886_cl7_P.4_2021-04-28:0.11322,(1283-EPI_ISL_1445072_cl7_P.4_2021-03-02:0.14555,4678-EPI_ISL_2170902_cl7_P.4_2021-03-03:0.089199)Branch4778:0.11056)Branch7229:0.010381,((3312-EPI_ISL_1966509_cl7_P.4_2021-03-29:0.088993,3559-EPI_ISL_1966795_cl7_P.4_2021-04-15:0.062478)Branch5064:0.094739,(3277-EPI_ISL_1966473_cl7_P.4_2021-03-29:0.1939,(3301-EPI_ISL_1966498_cl7_P.4_2021-03-30:0.16064,3527-EPI_ISL_1966755_cl7_P.4_2021-04-12:0.078991)Branch6378:0.02172)Branch7010:0.010977)Branch7408:0.00519)Branch7521:0.00335,((6939-EPI_ISL_2345838_cl7_P.4_2021-05-04:0.12668,((4929-EPI_ISL_2187965_cl7_P.4_2021-04-08:0.17718,7110-EPI_ISL_2346076_cl7_P.4_2021-03-16:0.083573)Branch6482:0.027245,(3275-EPI_ISL_1966470_cl7_P.4_2021-03-31:0.070007,(1319-EPI_ISL_1445121_cl7_P.4_2021-03-08:0.10682,2990-EPI_ISL_1966168_cl7_P.4_2021-03-09:0.06335)Branch5683:0.046229)Branch6660:0.016806)Branch7372:0.0017349)Branch7424:0.0064424,((((3523-EPI_ISL_1966751_cl7_P.4_2021-04-14:0.16317,((1356-EPI_ISL_1445162_cl7_P.4_2021-03-05:0.10976,3003-EPI_ISL_1966181_cl7_P.4_2021-03-10:0.066287)Branch5082:0.056959,((3940-EPI_ISL_1967263_cl7_P.4_2021-04-18:0.058217,3941-EPI_ISL_1967264_cl7_P.4_2021-04-18:0.092397)Branch4865:0.064731,(3415-EPI_ISL_1966627_cl7_P.4_2021-04-05:0.057401,3936-EPI_ISL_1967259_cl7_P.4_2021-04-18:0.093933)Branch5902:0.017196)Branch6234:0.0035761)Branch6309:0.03424)Branch7350:0.0039173,((3083-EPI_ISL_1966268_cl7_P.4_2021-03-22:0.072411,(1445-EPI_ISL_1445259_cl7_P.4_2021-02-28:0.10772,2914-EPI_ISL_1966085_cl7_P.4_2021-02-28:0.068325)Branch5471:0.04748)Branch6430:0.028447,(((3381-EPI_ISL_1966593_cl7_P.4_2021-04-05:0,3908-EPI_ISL_1967227_cl7_P.4_2021-04-19:0)Branch4036:0.15512,(1405-EPI_ISL_1445218_cl7_P.4_2021-03-16:0.11218,3030-EPI_ISL_1966212_cl7_P.4_2021-03-16:0.063859)Branch5962:0.015369)Branch6233:0.037696,(((1341-EPI_ISL_1445145_cl7_P.4_2021-03-09:0.10712,2940-EPI_ISL_1966116_cl7_P.4_2021-03-09:0.063048)Branch4805:0.097989,((1377-EPI_ISL_1445189_cl7_P.4_2021-03-14:0.11939,3041-EPI_ISL_1966223_cl7_P.4_2021-03-14:0.11592)Branch5470:0.059842,(1388-EPI_ISL_1445200_cl7_P.4_2021-03-14:0.1837,(2304-EPI_ISL_1786563_cl7_P.4_2021-03-06:0.14543,(1404-EPI_ISL_1445217_cl7_P.4_2021-03-15:0.11029,(1400-EPI_ISL_1445213_cl7_P.4_2021-03-15:0.10286,(1399-EPI_ISL_1445212_cl7_P.4_2021-03-15:0.10867,(1447-EPI_ISL_1445261_cl7_P.4_2021-02-25:0.10551,(((1378-EPI_ISL_1445190_cl7_P.4_2021-03-14:0,1401-EPI_ISL_1445214_cl7_P.4_2021-03-15:0)Branch4697:0,(1413-EPI_ISL_1445226_cl7_P.4_2021-03-15:0,1441-EPI_ISL_1445255_cl7_P.4_2021-02-28:0)Branch4698:0)Branch4701:0,((1446-EPI_ISL_1445260_cl7_P.4_2021-02-24:0,(1294-EPI_ISL_1445095_cl7_P.4_2021-03-08:0,1300-EPI_ISL_1445102_cl7_P.4_2021-03-08:0)Branch4694:0)Branch4699:0,((1327-EPI_ISL_1445129_cl7_P.4_2021-03-08:0,1344-EPI_ISL_1445148_cl7_P.4_2021-03-08:0)Branch4695:0,(1352-EPI_ISL_1445157_cl7_P.4_2021-03-09:0,1370-EPI_ISL_1445180_cl7_P.4_2021-03-08:0)Branch4696:0)Branch4700:0)Branch4702:0)Branch4703:0.059575)Branch5816:0.0049401)Branch5895:0.0060441)Branch6029:0.0067579)Branch6135:0.0076274)Branch6273:0.0026566)Branch6328:0.015907)Branch6672:0.0057865)Branch6857:0.010633,((1357-EPI_ISL_1445163_cl7_P.4_2021-03-05:0.10807,3004-EPI_ISL_1966182_cl7_P.4_2021-03-10:0.067971)Branch4953:0.090947,(((2889-EPI_ISL_1966060_cl7_P.4_2021-02-27:0,2921-EPI_ISL_1966092_cl7_P.4_2021-03-01:0)Branch4839:0.063197,(1416-EPI_ISL_1445230_cl7_P.4_2021-02-27:0.082842,1456-EPI_ISL_1445271_cl7_P.4_2021-02-23:0.077408)Branch5549:0.029783)Branch6138:0.032125,((1358-EPI_ISL_1445164_cl7_P.4_2021-03-05:0.11093,3005-EPI_ISL_1966183_cl7_P.4_2021-03-10:0.06511)Branch6027:0.031825,(1282-EPI_ISL_1445071_cl7_P.4_2021-03-02:0.11978,(1360-EPI_ISL_1445166_cl7_P.4_2021-03-05:0.11172,((1420-EPI_ISL_1445234_cl7_P.4_2021-02-27:0.11016,(1426-EPI_ISL_1445240_cl7_P.4_2021-02-26:0.11154,(1296-EPI_ISL_1445098_cl7_P.4_2021-03-08:0.11666,(1366-EPI_ISL_1445174_cl7_P.4_2021-03-10:0.10388,(1351-EPI_ISL_1445156_cl7_P.4_2021-03-08:0.093328,(1451-EPI_ISL_1445265_cl7_P.4_2021-02-26:0.075877,(((1301-EPI_ISL_1445103_cl7_P.4_2021-03-08:0,1336-EPI_ISL_1445139_cl7_P.4_2021-03-07:0)Branch4672:0,(1343-EPI_ISL_1445147_cl7_P.4_2021-03-08:0,1422-EPI_ISL_1445236_cl7_P.4_2021-02-27:0)Branch4673:0)Branch4676:0,((1423-EPI_ISL_1445237_cl7_P.4_2021-02-27:0,1432-EPI_ISL_1445246_cl7_P.4_2021-02-26:0)Branch4674:0,(1433-EPI_ISL_1445247_cl7_P.4_2021-02-26:0,1444-EPI_ISL_1445258_cl7_P.4_2021-02-28:0)Branch4675:0)Branch4677:0)Branch4678:0.049435)Branch5554:0.0084082)Branch5764:0.005553)Branch5851:0.0051429)Branch5956:0.0028073)Branch6016:0.0021193)Branch6045:0.0037892,(1417-EPI_ISL_1445231_cl7_P.4_2021-02-27:0.10394,(1436-EPI_ISL_1445250_cl7_P.4_2021-02-26:0,1449-EPI_ISL_1445263_cl7_P.4_2021-02-26:0)Branch4338:0.10553)Branch6088:0.0012384)Branch6106:0.0032097)Branch6168:0.0015815)Branch6192:0.022576)Branch6673:0.0073395)Branch6936:0.0037057)Branch7101:0.0038835)Branch7262:0.0021427)Branch7336:0.0019901)Branch7392:0.0024986)Branch7448:0.0026067,((3387-EPI_ISL_1966599_cl7_P.4_2021-04-05:0.1195,(1316-EPI_ISL_1445118_cl7_P.4_2021-03-08:0.10481,2983-EPI_ISL_1966161_cl7_P.4_2021-03-09:0.065358)Branch4880:0.060606)Branch6178:0.046899,(5267-EPI_ISL_2209579_cl7_P.4_2021-05-03:0.090483,(3567-EPI_ISL_1966805_cl7_P.4_2021-04-13:0.084004,(1386-EPI_ISL_1445198_cl7_P.4_2021-03-15:0.10248,3053-EPI_ISL_1966236_cl7_P.4_2021-03-15:0.067684)Branch4680:0.085232)Branch6260:0.023803)Branch6845:0.016057)Branch7474:0.0014778)Branch7505:0.0022471,((((3174-EPI_ISL_1966365_cl7_P.4_2021-03-29:0.060178,3177-EPI_ISL_1966368_cl7_P.4_2021-03-29:0.096873)Branch6005:0.04937,(3497-EPI_ISL_1966718_cl7_P.4_2021-04-05:0.10845,4082-EPI_ISL_2008966_cl7_P.4_2021-04-19:0.14736)Branch7351:0.00125)Branch7398:0.0035986,(3086-EPI_ISL_1966271_cl7_P.4_2021-03-22:0.15488,5227-EPI_ISL_2209366_cl7_P.4_2021-04-30:0.16866)Branch7402:0.0036265)Branch7483:0.0029699,(((3525-EPI_ISL_1966753_cl7_P.4_2021-04-15:0.095034,3949-EPI_ISL_1967273_cl7_P.4_2021-04-19:0.13576)Branch6828:0.017364,(3022-EPI_ISL_1966203_cl7_P.4_2021-03-16:0.1156,((6891-EPI_ISL_2345788_cl7_P.4_2021-05-05:0.15375,(3042-EPI_ISL_1966224_cl7_P.4_2021-03-14:0.063645,3079-EPI_ISL_1966264_cl7_P.4_2021-03-17:0.10685)Branch5859:0.055629)Branch7319:0.0051743,(3501-EPI_ISL_1966722_cl7_P.4_2021-04-05:0.11014,6977-EPI_ISL_2345877_cl7_P.4_2021-04-27:0.16084)Branch7347:0.0040504)Branch7454:0.0017861)Branch7494:6.5995e-05)Branch7496:0.0015186,((2893-EPI_ISL_1966064_cl7_P.4_2021-02-27:0.11076,(3184-EPI_ISL_1966375_cl7_P.4_2021-03-28:0.11273,(2248-EPI_ISL_1734847_cl7_P.4_2021-04-01:0.11306,3127-EPI_ISL_1966313_cl7_P.4_2021-03-22:0.10694)Branch7312:0.0037636)Branch7429:0.0011872)Branch7455:0.0017859,((3058-EPI_ISL_1966242_cl7_P.4_2021-03-15:0.10654,6764-EPI_ISL_2345652_cl7_P.4_2021-05-05:0.10331)Branch7410:0.003445,((3024-EPI_ISL_1966206_cl7_P.4_2021-03-16:0.10607,(((2953-EPI_ISL_1966129_cl7_P.4_2021-03-11:0.084991,(3541-EPI_ISL_1966775_cl7_P.4_2021-04-11:0.055754,3965-EPI_ISL_1967290_cl7_P.4_2021-04-18:0.095356)Branch5881:0.03036)Branch6502:0.024891,(3206-EPI_ISL_1966398_cl7_P.4_2021-03-29:0.094133,(((3288-EPI_ISL_1966485_cl7_P.4_2021-03-29:0,3297-EPI_ISL_1966494_cl7_P.4_2021-03-29:0)Branch4852:0.096814,(3229-EPI_ISL_1966422_cl7_P.4_2021-03-30:0.089317,(2918-EPI_ISL_1966089_cl7_P.4_2021-02-26:0.087057,(4073-EPI_ISL_2008956_cl7_P.4_2021-04-19:0.082173,((6800-EPI_ISL_2345690_cl7_P.4_2021-05-05:0,6887-EPI_ISL_2345784_cl7_P.4_2021-05-05:0)Branch4862:0.083905,(3385-EPI_ISL_1966597_cl7_P.4_2021-04-05:0.033231,((((((3105-EPI_ISL_1966290_cl7_P.4_2021-03-22:0,3106-EPI_ISL_1966291_cl7_P.4_2021-03-22:0)Branch5700:0,(3109-EPI_ISL_1966294_cl7_P.4_2021-03-22:0,3110-EPI_ISL_1966295_cl7_P.4_2021-03-22:0)Branch5701:0)Branch5732:0,((3114-EPI_ISL_1966299_cl7_P.4_2021-03-22:0,3125-EPI_ISL_1966311_cl7_P.4_2021-03-22:0)Branch5702:0,(3157-EPI_ISL_1966348_cl7_P.4_2021-03-22:0,3180-EPI_ISL_1966371_cl7_P.4_2021-03-30:0)Branch5703:0)Branch5733:0)Branch5748:0,(((3187-EPI_ISL_1966378_cl7_P.4_2021-03-30:0,3198-EPI_ISL_1966389_cl7_P.4_2021-03-30:0)Branch5704:0,(3226-EPI_ISL_1966419_cl7_P.4_2021-03-30:0,3230-EPI_ISL_1966423_cl7_P.4_2021-03-29:0)Branch5705:0)Branch5734:0,((3247-EPI_ISL_1966440_cl7_P.4_2021-03-31:0,3266-EPI_ISL_1966460_cl7_P.4_2021-03-31:0)Branch5706:0,(3268-EPI_ISL_1966462_cl7_P.4_2021-03-31:0,3286-EPI_ISL_1966483_cl7_P.4_2021-03-29:0)Branch5707:0)Branch5735:0)Branch5749:0)Branch5756:0,((((3289-EPI_ISL_1966486_cl7_P.4_2021-03-29:0,3293-EPI_ISL_1966490_cl7_P.4_2021-03-29:0)Branch5708:0,(3296-EPI_ISL_1966493_cl7_P.4_2021-03-29:0,3298-EPI_ISL_1966495_cl7_P.4_2021-03-29:0)Branch5709:0)Branch5736:0,((3324-EPI_ISL_1966521_cl7_P.4_2021-03-30:0,3338-EPI_ISL_1966545_cl7_P.4_2021-03-30:0)Branch5710:0,(3383-EPI_ISL_1966595_cl7_P.4_2021-04-05:0,3395-EPI_ISL_1966607_cl7_P.4_2021-04-04:0)Branch5711:0)Branch5737:0)Branch5750:0,(((3402-EPI_ISL_1966614_cl7_P.4_2021-04-05:0,3410-EPI_ISL_1966622_cl7_P.4_2021-04-04:0)Branch5712:0,(3413-EPI_ISL_1966625_cl7_P.4_2021-04-04:0,3426-EPI_ISL_1966638_cl7_P.4_2021-04-05:0)Branch5713:0)Branch5738:0,((3483-EPI_ISL_1966701_cl7_P.4_2021-04-05:0,3487-EPI_ISL_1966707_cl7_P.4_2021-04-05:0)Branch5714:0,(3539-EPI_ISL_1966771_cl7_P.4_2021-04-14:0,3542-EPI_ISL_1966777_cl7_P.4_2021-04-14:0)Branch5715:0)Branch5739:0)Branch5751:0)Branch5757:0)Branch5760:0,(((((3551-EPI_ISL_1966786_cl7_P.4_2021-04-15:0,3553-EPI_ISL_1966788_cl7_P.4_2021-04-14:0)Branch5716:0,(3554-EPI_ISL_1966789_cl7_P.4_2021-04-14:0,3555-EPI_ISL_1966791_cl7_P.4_2021-04-15:0)Branch5717:0)Branch5740:0,((3569-EPI_ISL_1966808_cl7_P.4_2021-04-12:0,3573-EPI_ISL_1966813_cl7_P.4_2021-04-12:0)Branch5718:0,(3910-EPI_ISL_1967229_cl7_P.4_2021-04-22:0,3924-EPI_ISL_1967243_cl7_P.4_2021-04-18:0)Branch5719:0)Branch5741:0)Branch5752:0,(((3969-EPI_ISL_1967296_cl7_P.4_2021-04-18:0,4035-EPI_ISL_2008909_cl7_P.4_2021-04-27:0)Branch5720:0,(4037-EPI_ISL_2008911_cl7_P.4_2021-04-27:0,4919-EPI_ISL_2187953_cl7_P.4_2021-04-06:0)Branch5721:0)Branch5742:0,((5161-EPI_ISL_2208897_cl7_P.4_2021-05-02:0,5172-EPI_ISL_2208981_cl7_P.4_2021-04-27:0)Branch5722:0,(5288-EPI_ISL_2209671_cl7_P.4_2021-05-02:0,6789-EPI_ISL_2345679_cl7_P.4_2021-05-04:0)Branch5723:0)Branch5743:0)Branch5753:0)Branch5758:0,((((6793-EPI_ISL_2345683_cl7_P.4_2021-05-05:0,6838-EPI_ISL_2345732_cl7_P.4_2021-05-05:0)Branch5724:0,(6846-EPI_ISL_2345740_cl7_P.4_2021-05-05:0,6864-EPI_ISL_2345760_cl7_P.4_2021-05-03:0)Branch5725:0)Branch5744:0,((6902-EPI_ISL_2345799_cl7_P.4_2021-05-05:0,(1133-EPI_ISL_1289960_cl7_P.4_2021-01-11:0,2271-EPI_ISL_1734883_cl7_P.4_2021-04-05:0)Branch5689:0)Branch5726:0,((2894-EPI_ISL_1966065_cl7_P.4_2021-02-27:0,2895-EPI_ISL_1966066_cl7_P.4_2021-02-27:0)Branch5690:0,(2906-EPI_ISL_1966077_cl7_P.4_2021-02-27:0,2907-EPI_ISL_1966078_cl7_P.4_2021-02-27:0)Branch5691:0)Branch5727:0)Branch5745:0)Branch5754:0,((((2910-EPI_ISL_1966081_cl7_P.4_2021-02-28:0,2915-EPI_ISL_1966086_cl7_P.4_2021-03-01:0)Branch5692:0,(2917-EPI_ISL_1966088_cl7_P.4_2021-02-26:0,2942-EPI_ISL_1966118_cl7_P.4_2021-03-09:0)Branch5693:0)Branch5728:0,((2943-EPI_ISL_1966119_cl7_P.4_2021-03-09:0,2988-EPI_ISL_1966166_cl7_P.4_2021-03-09:0)Branch5694:0,(3019-EPI_ISL_1966199_cl7_P.4_2021-03-09:0,3023-EPI_ISL_1966204_cl7_P.4_2021-03-15:0)Branch5695:0)Branch5729:0)Branch5746:0,(((3047-EPI_ISL_1966229_cl7_P.4_2021-03-15:0,3087-EPI_ISL_1966272_cl7_P.4_2021-03-22:0)Branch5696:0,(3095-EPI_ISL_1966280_cl7_P.4_2021-03-22:0,3096-EPI_ISL_1966281_cl7_P.4_2021-03-22:0)Branch5697:0)Branch5730:0,((3098-EPI_ISL_1966283_cl7_P.4_2021-03-22:0,3099-EPI_ISL_1966284_cl7_P.4_2021-03-22:0)Branch5698:0,(3100-EPI_ISL_1966285_cl7_P.4_2021-03-22:0,3104-EPI_ISL_1966289_cl7_P.4_2021-03-22:0)Branch5699:0)Branch5731:0)Branch5747:0)Branch5755:0)Branch5759:0)Branch5761:0)Branch5762:0.027201)Branch6213:0.019085)Branch6658:0.0035657)Branch6792:0.0033733)Branch6935:0.0021686)Branch7044:0.0022388)Branch7183:0.0027117,(3534-EPI_ISL_1966765_cl7_P.4_2021-04-15:0.10155,4068-EPI_ISL_2008951_cl7_P.4_2021-04-19:0.10377)Branch7194:0.002566)Branch7315:0.00087552)Branch7344:0.0014538)Branch7401:0.0010572,(3548-EPI_ISL_1966783_cl7_P.4_2021-04-15:0.11864,(3457-EPI_ISL_1966673_cl7_P.4_2021-04-09:0.097647,(3133-EPI_ISL_1966319_cl7_P.4_2021-03-21:0.083087,4957-EPI_ISL_2187998_cl7_P.4_2021-05-03:0.058426)Branch5969:0.033663)Branch6667:0.017362)Branch7403:0.00096537)Branch7427:0.00076651)Branch7446:0.0013119,(2897-EPI_ISL_1966068_cl7_P.4_2021-02-26:0.10322,((3108-EPI_ISL_1966293_cl7_P.4_2021-03-22:0.10849,(1874-EPI_ISL_1495035_cl7_P.4_2021-03-15:0.10475,(4857-EPI_ISL_2187883_cl7_P.4_2021-03-15:0.10966,(4051-EPI_ISL_2008929_cl7_P.4_2021-04-27:0.10838,(3026-EPI_ISL_1966208_cl7_P.4_2021-03-15:0.11513,3064-EPI_ISL_1966249_cl7_P.4_2021-03-17:0.10732)Branch7261:0.00072076)Branch7287:0.001277)Branch7338:0.00049979)Branch7352:0.0017878)Branch7411:0.0014215,((3117-EPI_ISL_1966303_cl7_P.4_2021-03-22:0.11491,5217-EPI_ISL_2209325_cl7_P.4_2021-05-05:0.094679)Branch7281:0.0041205,((3201-EPI_ISL_1966392_cl7_P.4_2021-03-30:0.11464,(3981-EPI_ISL_1967313_cl7_P.4_2021-04-18:0,3982-EPI_ISL_1967314_cl7_P.4_2021-04-18:0)Branch4908:0.090019)Branch7268:0.0032839,(3313-EPI_ISL_1966510_cl7_P.4_2021-03-30:0.095641,3367-EPI_ISL_1966579_cl7_P.4_2021-04-05:0.11208)Branch7313:0.0024006)Branch7399:0.0010759)Branch7426:0.00094436)Branch7447:0.00056258)Branch7458:0.00068041)Branch7477:0.00080489)Branch7495:0.00016499)Branch7501:0.0012253)Branch7534:0.00062734)Branch7548:0.00026204)Branch7550:0.00087816)Branch7567:0.00073482)Branch7579:0.00024094,((2247-EPI_ISL_1734846_cl7_P.4_2021-04-03:0.1668,(4047-EPI_ISL_2008925_cl7_P.4_2021-04-27:0.15852,(3213-EPI_ISL_1966406_cl7_P.4_2021-03-30:0.19635,(3917-EPI_ISL_1967236_cl7_P.4_2021-04-18:0.20518,((3425-EPI_ISL_1966637_cl7_P.4_2021-04-05:0,3427-EPI_ISL_1966639_cl7_P.4_2021-04-05:0)Branch4312:0.13351,(3980-EPI_ISL_1967312_cl7_P.4_2021-04-18:0.10875,((3149-EPI_ISL_1966338_cl7_P.4_2021-03-22:0,3216-EPI_ISL_1966409_cl7_P.4_2021-03-30:0)Branch4926:0.060471,(1407-EPI_ISL_1445220_cl7_P.4_2021-03-15:0.10614,3032-EPI_ISL_1966214_cl7_P.4_2021-03-16:0.064027)Branch5876:0.02095)Branch6270:0.007379)Branch6443:0.0088902)Branch6643:0.0099051)Branch6999:0.014113)Branch7476:0.0015198)Branch7511:0.0029394)Branch7566:0.0015268,((3447-EPI_ISL_1966662_cl7_P.4_2021-04-05:0.14052,(3433-EPI_ISL_1966647_cl7_P.4_2021-04-04:0,3434-EPI_ISL_1966648_cl7_P.4_2021-04-04:0)Branch4270:0.15912)Branch7337:0.011856,((3115-EPI_ISL_1966301_cl7_P.4_2021-03-22:0.15924,(3088-EPI_ISL_1966273_cl7_P.4_2021-03-22:0.16718,(3094-EPI_ISL_1966279_cl7_P.4_2021-03-22:0.11864,3101-EPI_ISL_1966286_cl7_P.4_2021-03-22:0.099577)Branch5285:0.064344)Branch6644:0.03037)Branch7568:0.0029708,(((3959-EPI_ISL_1967283_cl7_P.4_2021-04-20:0.144,(1870-EPI_ISL_1495026_cl7_P.4_2021-03-03:0.10901,1875-EPI_ISL_1495038_cl7_P.4_2021-03-04:0.060978)Branch6282:0.037128)Branch7486:0.0076942,(2901-EPI_ISL_1966072_cl7_P.4_2021-02-27:0.11583,3978-EPI_ISL_1967308_cl7_P.4_2021-04-22:0.11721)Branch7614:0.0011361)Branch7634:0.0016864,((3914-EPI_ISL_1967233_cl7_P.4_2021-04-22:0.22775,(4688-EPI_ISL_2170938_cl7_P.4_2021-03-30:0.098019,(3517-EPI_ISL_1966742_cl7_P.4_2021-04-14:0.090047,6145-EPI_ISL_2344907_cl3_P.1_2021-04-22:0.067998)Branch4776:0.085017)Branch6528:0.036239)Branch7624:0.0052023,((2249-EPI_ISL_1734849_cl7_P.4_2021-04-03:0.17366,(((2356-EPI_ISL_1795114_cl3_P.1_2021-03-22:0,2357-EPI_ISL_1795115_cl3_P.1_2021-03-22:0)Branch4166:0,(6446-EPI_ISL_2345313_cl3_P.1_2021-03-22:0,6447-EPI_ISL_2345314_cl3_P.1_2021-03-22:0)Branch4167:0)Branch4168:0.13967,((3269-EPI_ISL_1966463_cl7_P.4_2021-03-29:0.11572,6791-EPI_ISL_2345681_cl7_P.4_2021-04-27:0.13726)Branch4760:0.053643,(3153-EPI_ISL_1966344_cl7_P.4_2021-03-22:0.11727,3424-EPI_ISL_1966636_cl7_P.4_2021-04-05:0.11217)Branch5616:0.0096222)Branch5835:0.031627)Branch6432:0.025586)Branch7227:0.023898,(((3128-EPI_ISL_1966314_cl7_P.4_2021-03-22:0.16724,(3874-EPI_ISL_1967185_cl15_P.4_2021-04-09:0.15762,(3878-EPI_ISL_1967191_cl3_P.1_2021-04-10:0.11854,6225-EPI_ISL_2345018_cl3_P.1_2021-04-24:0.11811)Branch4808:0.0069)Branch4878:0.1002)Branch7266:0.022518,(((6283-EPI_ISL_2345100_cl3_P.1_2021-04-26:0.20255,(1321-EPI_ISL_1445123_cl7_P.4_2021-03-08:0.13011,2992-EPI_ISL_1966170_cl7_P.4_2021-03-09:0.11834)Branch4867:0.04872)Branch5930:0.066783,(((1288-EPI_ISL_1445088_cl7_P.4_2021-02-28:0,(1284-EPI_ISL_1445078_cl7_P.4_2021-03-02:0,1287-EPI_ISL_1445084_cl7_P.4_2021-03-02:0)Branch4187:0)Branch4188:0.11204,(2931-EPI_ISL_1966103_cl7_P.4_2021-03-03:0,2934-EPI_ISL_1966109_cl7_P.4_2021-03-03:0)Branch4646:0.064007)Branch5834:0.034623,(5157-EPI_ISL_2208870_cl3_P.1_2021-05-05:0.098855,5307-EPI_ISL_2209844_cl7_P.1_2021-05-05:0.1182)Branch5860:0.03183)Branch6517:0.032555)Branch7546:0.010117,((((2714-EPI_ISL_1858269_cl3_P.1_2021-04-07:0.30143,(((3239-EPI_ISL_1966432_cl10_P.4_2021-03-29:0.21808,(6091-EPI_ISL_2344839_cl10_P.1_2021-04-19:0,6411-EPI_ISL_2345266_cl10_P.1_2021-04-25:0)Branch3782:0.20109)Branch4901:0.028285,(((2330-EPI_ISL_1795082_cl3_P.1_2021-03-21:0,2331-EPI_ISL_1795083_cl3_P.1_2021-03-21:0)Branch3928:0,(6480-EPI_ISL_2345350_cl3_P.1_2021-03-21:0,6497-EPI_ISL_2345369_cl3_P.1_2021-03-21:0)Branch3929:0)Branch3930:0.13566,((4945-EPI_ISL_2187981_cl3_P.1_2021-04-09:0.16876,5927-EPI_ISL_2344602_cl3_P.1_2021-04-15:0.19411)Branch4527:0.015943,((3912-EPI_ISL_1967231_cl7_P.4_2021-04-22:0.2452,(4691-EPI_ISL_2170951_cl10_P.4_2021-04-06:0.25125,4693-EPI_ISL_2170965_cl7_P.4_2021-04-14:0.23307)Branch4012:0.060614)Branch4410:0.02182,(7147-EPI_ISL_2362265_cl15_P.4_2021-05-07:0.31931,(6367-EPI_ISL_2345204_cl3_P.1_2021-04-26:0.19401,(6193-EPI_ISL_2344980_cl3_P.1_2021-04-23:0.15476,(4850-EPI_ISL_2187873_cl3_P.1_2021-03-09:0.11632,(4695-EPI_ISL_2170976_cl7_P.4_2021-04-22:0.15617,(1465-EPI_ISL_1464630_cl10_P.1_2021-03-02:0.079963,7145-EPI_ISL_2362243_cl10_P.1_2021-05-05:0.11972)Branch3838:0.054567)Branch4028:0.0024934)Branch4037:0.0071728)Branch4072:0.0067111)Branch4116:0.044078)Branch4452:0.017808)Branch4711:0.0045559)Branch4752:0.032896)Branch5344:0.0099542)Branch5553:0.010122,((4673-EPI_ISL_2170895_cl3_P.1_2021-04-07:0,4674-EPI_ISL_2170896_cl3_P.1_2021-04-07:0)Branch3818:0.2048,(2819-EPI_ISL_1858745_cl3_P.1_2021-04-15:0.17162,6956-EPI_ISL_2345855_cl3_P.1_2021-04-29:0.12764)Branch5001:0.027821)Branch5661:0.0036471)Branch5812:0.020218)Branch6170:0.052386,(((6870-EPI_ISL_2345767_cl7_P.4_2021-04-30:0.2348,((6013-EPI_ISL_2344741_cl10_P.1_2021-04-19:0,6064-EPI_ISL_2344808_cl10_P.1_2021-04-20:0)Branch601:0.26152,(5383-EPI_ISL_2222913_cl10_P.1_2021-05-10:0.1434,(2607-EPI_ISL_1795378_cl10_P.1_2021-03-22:0,7029-EPI_ISL_2345954_cl10_P.1_2021-03-22:0)Branch910:0.091733)Branch3904:0.11933)Branch4774:0.027182)Branch5244:0.027888,(((3833-EPI_ISL_1967138_cl3_P.1_2021-04-08:0.12805,6137-EPI_ISL_2344897_cl3_P.1_2021-04-22:0.1196)Branch3890:0.07653,(411-EPI_ISL_1121310_cl3_P.1_2021-02-08:0.11044,1122-EPI_ISL_1261690_cl3_P.1_2021-01-11:0.11417)Branch4073:0.029709)Branch4298:0.084256,(3222-EPI_ISL_1966415_cl7_P.4_2021-03-29:0.15687,4541-EPI_ISL_2157433_cl3_P.1_2021-03-09:0.11505)Branch4881:0.027998)Branch5514:0.015797)Branch5879:0.051772,((((6378-EPI_ISL_2345221_cl15_P.1.1_2021-04-27:0.09657,(6374-EPI_ISL_2345214_cl3_P.1.1_2021-04-27:0,6377-EPI_ISL_2345220_cl3_P.1.1_2021-04-27:0)Branch3827:0.078087)Branch4099:0.083603,(5905-EPI_ISL_2344558_cl15_P.1.1_2021-04-15:0.14509,6803-EPI_ISL_2345693_cl15_P.1.1_2021-05-04:0.12048)Branch4519:0.031802)Branch4904:0.02022,((3171-EPI_ISL_1966362_cl10_P.1.1_2021-03-30:0.13802,6241-EPI_ISL_2345048_cl10_P.1.1_2021-04-25:0.091794)Branch4634:0.038074,((3561-EPI_ISL_1966797_cl7_P.1.1_2021-04-14:0.18791,6759-EPI_ISL_2345647_cl7_P.1.1_2021-05-04:0.13426)Branch4854:0.014372,((6135-EPI_ISL_2344895_cl3_P.1.1_2021-04-22:0.18904,(3609-EPI_ISL_1966855_cl3_P.1.1_2021-04-08:0,3610-EPI_ISL_1966856_cl3_P.1.1_2021-04-08:0)Branch3801:0.15995)Branch4728:0.018841,((6074-EPI_ISL_2344820_cl3_P.1.1_2021-04-20:0,6076-EPI_ISL_2344822_cl3_P.1.1_2021-04-20:0)Branch3839:0.14468,(6201-EPI_ISL_2344990_cl3_B.1_2021-04-22:0.098691,(235-EPI_ISL_1068267_cl3_P.1.1_2021-01-08:0.063272,6007-EPI_ISL_2344733_cl3_P.1.1_2021-04-16:0.089481)Branch4473:0.015042)Branch4708:0.01466)Branch4858:0.0066742)Branch4916:0.0069047)Branch5084:0.0046085)Branch5188:0.0076823)Branch5429:0.052722,(((2614-EPI_ISL_1795386_cl3_P.1.1_2021-03-21:0,6469-EPI_ISL_2345336_cl3_P.1.1_2021-03-21:0)Branch4031:0.088278,((2613-EPI_ISL_1795385_cl3_P.1.1_2021-03-21:0,6456-EPI_ISL_2345323_cl3_P.1.1_2021-03-21:0)Branch3878:0.10329,(6416-EPI_ISL_2345272_cl3_P.1.1_2021-04-27:0.11411,(6420-EPI_ISL_2345277_cl15_P.1.1_2021-04-27:0.12581,6422-EPI_ISL_2345279_cl3_P.1.1_2021-04-27:0.088375)Branch3916:0.032483)Branch4047:0.058806)Branch4496:0.026227)Branch4851:0.040046,(7311-EPI_ISL_2385704_cl3_P.1.1_2021-04-26:0.20787,7346-EPI_ISL_2385770_cl3_P.1.1_2021-04-27:0.1004)Branch4990:0.02893)Branch5678:0.036717)Branch6514:0.017216)Branch7002:0.016513)Branch7502:0.0044725,((3120-EPI_ISL_1966306_cl10_P.4_2021-03-21:0.19012,(1072-EPI_ISL_1219021_cl3_P.1_2021-02-24:0.089424,(1482-EPI_ISL_1464647_cl3_P.1_2021-03-10:0.088578,(3641-EPI_ISL_1966890_cl15_P.4_2021-04-05:0.1123,(3629-EPI_ISL_1966875_cl3_P.1_2021-04-04:0.10775,3642-EPI_ISL_1966891_cl3_P.1_2021-04-05:0.1163)Branch4207:0.0091038)Branch4285:0.0222)Branch4429:0.056393)Branch5360:0.041117)Branch6251:0.046362,(4054-EPI_ISL_2008933_cl7_P.4_2021-04-27:0.23901,6860-EPI_ISL_2345756_cl3_P.1_2021-05-03:0.19101)Branch6470:0.035561)Branch7507:0.0041699)Branch7580:0.0063838,(((5365-EPI_ISL_2210288_cl7_P.4_2021-05-02:0.18878,7281-EPI_ISL_2385640_cl3_P.1_2021-05-04:0.26352)Branch5771:0.075416,((((6790-EPI_ISL_2345680_cl7_P.4_2021-05-05:0.19243,(6926-EPI_ISL_2345824_cl7_P.4_2021-05-05:0.10163,(5173-EPI_ISL_2208992_cl15_P.4_2021-05-05:0.12058,5363-EPI_ISL_2210279_cl7_P.4_2021-05-05:0.12481)Branch4019:0.022173)Branch4155:0.082445)Branch4994:0.020961,(3957-EPI_ISL_1967281_cl7_P.4_2021-04-19:0.20269,((3901-EPI_ISL_1967218_cl7_P.4_2021-04-19:0.11282,(3384-EPI_ISL_1966596_cl7_P.4_2021-04-05:0.094554,3389-EPI_ISL_1966601_cl7_P.4_2021-04-05:0.071205)Branch4292:0.016883)Branch4407:0.040287,(2307-EPI_ISL_1786566_cl7_P.4_2021-03-05:0.14466,3322-EPI_ISL_1966519_cl7_P.4_2021-03-30:0.085138)Branch4806:0.0088764)Branch4888:0.0083824)Branch5041:0.019341)Branch5530:0.018707,(3732-EPI_ISL_1967012_cl3_P.1_2021-04-06:0.19497,(3907-EPI_ISL_1967226_cl3_P.1_2021-04-19:0.23863,(2103-EPI_ISL_1628380_cl3_P.1_2021-03-19:0.13162,((((2355-EPI_ISL_1795113_cl3_P.1_2021-03-22:0,2378-EPI_ISL_1795136_cl3_P.1_2021-03-22:0)Branch3957:0,(2381-EPI_ISL_1795139_cl3_P.1_2021-03-22:0,2452-EPI_ISL_1795214_cl3_P.1_2021-03-22:0)Branch3958:0)Branch3961:0,((6445-EPI_ISL_2345312_cl3_P.1_2021-03-22:0,6472-EPI_ISL_2345339_cl3_P.1_2021-03-22:0)Branch3959:0,(6475-EPI_ISL_2345342_cl3_P.1_2021-03-22:0,6569-EPI_ISL_2345442_cl3_P.1_2021-03-22:0)Branch3960:0)Branch3962:0)Branch3963:0.11107,(2696-EPI_ISL_1821252_cl3_P.1_2021-03-29:0.10302,((3728-EPI_ISL_1967006_cl3_P.1_2021-04-06:0,3729-EPI_ISL_1967008_cl3_P.1_2021-04-06:0)Branch4184:0,(3731-EPI_ISL_1967010_cl3_P.1_2021-04-06:0,5167-EPI_ISL_2208944_cl3_P.1_2021-05-03:0)Branch4185:0)Branch4186:0.060791)Branch4804:0.012783)Branch4942:0.010177)Branch5175:0.013334)Branch5517:0.0034619)Branch5590:0.014049)Branch5929:0.059718,(((5224-EPI_ISL_2209353_cl15_P.4_2021-05-04:0.13405,(5292-EPI_ISL_2209707_cl15_P.4_2021-05-05:0.071089,6784-EPI_ISL_2345674_cl15_P.4_2021-05-04:0.10718)Branch4101:0.048133)Branch4471:0.079395,(6961-EPI_ISL_2345861_cl3_P.1_2021-05-05:0.19871,(6756-EPI_ISL_2345644_cl3_P.1_2021-04-26:0.071302,(6869-EPI_ISL_2345766_cl3_P.1_2021-05-05:0.10201,(6848-EPI_ISL_2345743_cl15_P.4_2021-04-26:0.081699,(5259-EPI_ISL_2209527_cl15_P.4_2021-04-26:0.097961,(5276-EPI_ISL_2209614_cl7_P.4_2021-04-26:0,6923-EPI_ISL_2345821_cl7_P.4_2021-05-04:0)Branch3766:0.143)Branch4198:0.022027)Branch4362:0.019381)Branch4540:0.0093682)Branch4689:0.032009)Branch5161:0.031102)Branch5922:0.020778,(2256-EPI_ISL_1734860_cl7_P.4_2021-04-05:0.19941,(3423-EPI_ISL_1966635_cl7_P.4_2021-04-05:0.15628,(2269-EPI_ISL_1734880_cl7_P.4_2021-04-05:0.065276,3954-EPI_ISL_1967278_cl7_P.4_2021-04-19:0.091438)Branch5002:0.021279)Branch5556:0.017731)Branch5938:0.020261)Branch6304:0.038934)Branch7369:0.0071902)Branch7531:0.0059379,(((3452-EPI_ISL_1966668_cl7_P.4_2021-04-05:0.11924,(3577-EPI_ISL_1966818_cl7_P.2_2021-04-14:0.11699,3580-EPI_ISL_1966821_cl7_P.2_2021-04-14:0.15698)Branch5545:0.044535)Branch6460:0.027523,(((2429-EPI_ISL_1795191_cl7_P.2_2021-03-21:0.088749,6539-EPI_ISL_2345412_cl3_P.2_2021-03-21:0.069297)Branch4084:0.048707,(1329-EPI_ISL_1445131_cl7_P.2_2021-03-08:0.10232,2997-EPI_ISL_1966175_cl7_P.2_2021-03-08:0.067844)Branch4237:0.028741)Branch4449:0.12816,(5348-EPI_ISL_2210198_cl7_P.4_2021-05-07:0.21205,(4886-EPI_ISL_2187918_cl7_P.4_2021-03-30:0.15287,(5266-EPI_ISL_2209571_cl7_P.4_2021-05-03:0.12327,6827-EPI_ISL_2345721_cl7_P.4_2021-04-29:0.10849)Branch5986:0.011423)Branch6182:0.013926)Branch6463:0.018124)Branch6953:0.011404)Branch7335:0.012758,(3158-EPI_ISL_1966349_cl7_P.4_2021-03-22:0.19552,(3270-EPI_ISL_1966464_cl7_P.4_2021-03-30:0.20537,3895-EPI_ISL_1967211_cl7_P.4_2021-04-20:0.18733)Branch7291:0.0075798)Branch7482:0.0066802)Branch7602:0.0012737)Branch7617:0.0036503)Branch7655:0.0019958)Branch7668:0.0025982)Branch7687:0.002317,((((3772-EPI_ISL_1967058_cl10_P.1_2021-04-05:0.10862,(6044-EPI_ISL_2344783_cl10_P.1_2021-04-19:0.057476,6045-EPI_ISL_2344784_cl10_P.1_2021-04-19:0.099753)Branch4652:0.017259)Branch4853:0.084356,(4294-EPI_ISL_2101420_cl3_P.1_2021-04-22:0.29951,4965-EPI_ISL_2188007_cl7_P.4_2021-05-04:0.1812)Branch6401:0.0076378)Branch6559:0.040639,(5049-EPI_ISL_2196252_cl3_P.1_2021-03-31:0.19116,(3408-EPI_ISL_1966620_cl7_P.4_2021-04-04:0.18901,3533-EPI_ISL_1966764_cl7_P.4_2021-04-15:0.083978)Branch6189:0.033278)Branch7048:0.021827)Branch7643:0.0090428,((3636-EPI_ISL_1966885_cl3_P.1_2021-04-05:0.088044,((3237-EPI_ISL_1966430_cl7_P.4_2021-03-29:0,(3228-EPI_ISL_1966421_cl7_P.4_2021-03-29:0,3235-EPI_ISL_1966428_cl7_P.4_2021-03-29:0)Branch4022:0)Branch4023:0.11726,(1391-EPI_ISL_1445203_cl7_P.4_2021-03-15:0.10095,3049-EPI_ISL_1966232_cl7_P.4_2021-03-15:0.069219)Branch4081:0.10709)Branch5438:0.025721)Branch5977:0.075774,((5402-EPI_ISL_2233906_cl7_P.4_2020-12-21:0.15813,8524-EPI_ISL_918502_cl3_P.1_2020-12-29:0.084425)Branch6163:0.066263,((3190-EPI_ISL_1966381_cl7_P.4_2021-03-30:0.20919,((4477-EPI_ISL_2139500_cl3_P.1_2021-03-10:0.086623,(1980-EPI_ISL_1534007_cl3_P.1_2021-02-26:0.052311,5710-EPI_ISL_2274110_cl3_P.1_2021-03-19:0.070428)Branch5243:0.0089698)Branch5468:0.059151,(449-EPI_ISL_1133139_cl3_P.1_2021-02-00:0.11351,(4272-EPI_ISL_2086615_cl3_P.1_2021-04-00:0.11307,(2753-EPI_ISL_1858449_cl3_P.1_2021-04-09:0.051377,7034-EPI_ISL_2345959_cl3_P.1_2021-04-05:0.036328)Branch5917:0.017494)Branch6312:0.0097089)Branch6561:0.010562)Branch6904:0.0067243)Branch7228:0.030923,(((4910-EPI_ISL_2187943_cl7_P.4_2021-04-01:0.13462,(4964-EPI_ISL_2188006_cl7_P.4_2021-05-04:0.085196,(4970-EPI_ISL_2188012_cl3_P.1_2021-05-04:0.067826,(4968-EPI_ISL_2188010_cl7_P.4_2021-05-04:0,4969-EPI_ISL_2188011_cl7_P.4_2021-05-04:0)Branch4086:0.09022)Branch5016:0.030956)Branch5802:0.02961)Branch6376:0.029214,(6157-EPI_ISL_2344922_cl3_P.1_2021-04-20:0.17942,(2034-EPI_ISL_1608171_cl3_P.1_2021-02-21:0.10902,((4883-EPI_ISL_2187915_cl3_P.1_2021-03-29:0,4888-EPI_ISL_2187920_cl3_P.1_2021-03-30:0)Branch4561:0.092985,(2284-EPI_ISL_1752647_cl3_P.1_2021-04-05:0,4946-EPI_ISL_2187982_cl3_P.1_2021-04-12:0)Branch5100:0.054321)Branch6464:0.0084492)Branch6680:0.0087955)Branch7056:0.0051902)Branch7317:0.03111,(((((3549-EPI_ISL_1966784_cl7_P.4_2021-04-14:0,6909-EPI_ISL_2345806_cl7_P.4_2021-05-03:0)Branch4751:0.079366,(6948-EPI_ISL_2345847_cl7_P.4_2021-04-25:0.092671,(5257-EPI_ISL_2209516_cl3_P.1_2021-05-03:0,6905-EPI_ISL_2345802_cl3_P.1_2021-05-03:0)Branch4596:0.065374)Branch5867:0.022461)Branch6324:0.05735,((3085-EPI_ISL_1966270_cl7_P.4_2021-03-22:0.14274,5131-EPI_ISL_2196337_cl3_P.1_2021-03-31:0.15711)Branch6946:0.03799,((2222-EPI_ISL_1731590_cl3_P.1_2021-04-05:0.16327,3077-EPI_ISL_1966262_cl7_P.4_2021-03-17:0.11437)Branch6501:0.04771,(6894-EPI_ISL_2345791_cl3_P.1_2021-04-26:0.1527,((2257-EPI_ISL_1734861_cl7_P.4_2021-04-05:0,2258-EPI_ISL_1734863_cl7_P.4_2021-04-05:0)Branch4619:0.081323,(6826-EPI_ISL_2345720_cl7_P.4_2021-05-04:0.09343,(5270-EPI_ISL_2209590_cl7_P.4_2021-05-05:0,6918-EPI_ISL_2345816_cl7_P.4_2021-05-05:0)Branch3781:0.22565)Branch5465:0.034921)Branch6155:0.033869)Branch6998:0.032141)Branch7733:0.0057063)Branch7806:0.00051599)Branch7815:0.0034914,((3481-EPI_ISL_1966698_cl7_P.4_2021-04-05:0.16848,(4149-EPI_ISL_2017341_cl3_P.1_2021-04-15:0.061416,4947-EPI_ISL_2187983_cl3_P.1_2021-04-13:0.097647)Branch5677:0.057622)Branch7404:0.028987,(((4081-EPI_ISL_2008965_cl7_P.1.2_2021-04-19:0.13617,((3388-EPI_ISL_1966600_cl7_P.1.2_2021-04-05:0,3903-EPI_ISL_1967220_cl7_P.1.2_2021-04-19:0)Branch4242:0.11177,(3466-EPI_ISL_1966682_cl7_P.1.2_2021-04-06:0,3947-EPI_ISL_1967271_cl7_P.1.2_2021-04-19:0)Branch4691:0.067417)Branch5983:0.012657)Branch6211:0.040854,((2574-EPI_ISL_1795342_cl3_P.1.2_2021-03-26:0,6725-EPI_ISL_2345608_cl3_P.1.2_2021-03-26:0)Branch4225:0.15511,(7161-EPI_ISL_2378747_cl3_P.1.2_2021-05-20:0.17182,(((7156-EPI_ISL_2378740_cl3_P.1.2_2021-05-17:0.068945,(7153-EPI_ISL_2378737_cl15_P.1.2_2021-05-16:0,7157-EPI_ISL_2378741_cl15_P.1.2_2021-05-17:0)Branch4105:0.10571)Branch5483:0.041262,((7165-EPI_ISL_2378752_cl15_P.1.2_2021-05-17:0.10021,(7160-EPI_ISL_2378744_cl3_P.1.2_2021-05-20:0.070845,7164-EPI_ISL_2378751_cl15_P.1.2_2021-05-19:0.10381)Branch4884:0.026983)Branch5487:0.034235,(7167-EPI_ISL_2383034_cl15_P.1.2_2021-05-17:0.16774,(7152-EPI_ISL_2378736_cl15_P.1.2_2021-05-16:0.1184,(7155-EPI_ISL_2378739_cl15_P.1.2_2021-05-17:0.1122,(7163-EPI_ISL_2378750_cl15_P.1.2_2021-05-17:0.10299,(7159-EPI_ISL_2378743_cl15_P.1.2_2021-05-17:0.10027,(7154-EPI_ISL_2378738_cl15_P.1.2_2021-05-17:0,7158-EPI_ISL_2378742_cl15_P.1.2_2021-05-17:0)Branch4421:0.06039)Branch5441:0.0088253)Branch5614:0.0056502)Branch5804:0.006412)Branch5924:0.011504)Branch6146:0.0050933)Branch6238:0.00725)Branch6403:0.017862,(5381-EPI_ISL_2222908_cl3_P.1.2_2021-05-10:0.14458,(6028-EPI_ISL_2344765_cl3_P.1.2_2021-04-19:0.11238,((4148-EPI_ISL_2017337_cl3_P.1.2_2021-04-14:0,4967-EPI_ISL_2188009_cl3_P.1.2_2021-05-04:0)Branch5038:0,(6073-EPI_ISL_2344818_cl3_P.1.2_2021-04-19:0,7142-EPI_ISL_2348613_cl3_P.1.2_2021-05-13:0)Branch5039:0)Branch5040:0.059358)Branch6504:0.0083068)Branch6717:0.004334)Branch6876:0.0042453)Branch7061:0.0021618)Branch7151:0.0048604)Branch7385:0.026003,((3420-EPI_ISL_1966632_cl7_P.4_2021-04-05:0.17657,7162-EPI_ISL_2378748_cl3_P.1.2_2021-05-20:0.29865)Branch6580:0.026001,((4856-EPI_ISL_2187881_cl10_P.1_2021-03-12:0.11752,5962-EPI_ISL_2344653_cl3_P.1_2021-04-14:0.099745)Branch6725:0.0051621,(5176-EPI_ISL_2209018_cl3_P.1_2021-04-21:0.17326,(6085-EPI_ISL_2344832_cl3_P.1_2021-04-20:0,6119-EPI_ISL_2344873_cl3_P.1_2021-04-21:0)Branch4182:0.15371)Branch6917:6.292e-05)Branch6918:0.010326)Branch7388:0.026245)Branch7772:0.0046187)Branch7835:0.0019342)Branch7851:0.0012462,(((3528-EPI_ISL_1966756_cl7_P.4_2021-04-12:0.10859,6054-EPI_ISL_2344796_cl3_P.1_2021-04-18:0.13376)Branch7162:0.034477,(((3409-EPI_ISL_1966621_cl7_P.4_2021-04-04:0,3412-EPI_ISL_1966624_cl7_P.4_2021-04-04:0)Branch4613:0.11305,(4452-EPI_ISL_2101722_cl3_P.1_2021-04-08:0.16279,(6272-EPI_ISL_2345087_cl10_P.1_2021-04-25:0,6280-EPI_ISL_2345097_cl10_P.1_2021-04-25:0)Branch4475:0.11945)Branch6773:0.0041483)Branch6923:0.038947,((3178-EPI_ISL_1966369_cl7_P.4_2021-03-30:0.11786,6866-EPI_ISL_2345762_cl7_P.4_2021-04-14:0.14655)Branch6237:0.039004,(3614-EPI_ISL_1966860_cl3_P.1_2021-04-08:0.1023,(5888-EPI_ISL_2308477_cl3_P.1_2021-02-26:0.11252,7060-EPI_ISL_2346011_cl3_P.1_2021-04-07:0.056121)Branch6459:0.0038685)Branch6549:0.018854)Branch7391:0.027337)Branch7822:0.0022891)Branch7848:0.0017749,(((3287-EPI_ISL_1966484_cl3_P.1_2021-03-29:0.080454,(5352-EPI_ISL_2210225_cl15_P.4_2021-04-28:0.11251,(3495-EPI_ISL_1966716_cl7_P.4_2021-04-05:0.10485,3498-EPI_ISL_1966719_cl7_P.4_2021-04-05:0.06683)Branch5455:0.013506)Branch5767:0.026852)Branch6244:0.0661,((3933-EPI_ISL_1967252_cl7_P.4_2021-04-19:0.094962,5210-EPI_ISL_2209307_cl3_P.1_2021-04-27:0.063084)Branch6696:0.026614,(5212-EPI_ISL_2209312_cl3_P.4_2021-04-27:0.15875,(3428-EPI_ISL_1966640_cl7_P.4_2021-04-06:0.19051,7332-EPI_ISL_2385745_cl3_P.1_2021-04-27:0.34139)Branch6889:0.0080482)Branch7174:0.024036)Branch7688:0.014174)Branch7859:0.0032642,((3676-EPI_ISL_1966940_cl3_P.1_2021-04-04:0.13797,4056-EPI_ISL_2008935_cl7_P.4_2021-04-27:0.11214)Branch7371:0.03347,(((5061-EPI_ISL_2196264_cl3_P.1_2021-03-08:0.15904,(3175-EPI_ISL_1966366_cl7_P.4_2021-03-29:0.091006,5691-EPI_ISL_2274090_cl3_P.1_2021-03-10:0.067039)Branch5454:0.08356)Branch7631:0.023829,((((3112-EPI_ISL_1966297_cl7_P.4_2021-03-22:0,3552-EPI_ISL_1966787_cl7_P.4_2021-04-15:0)Branch4623:0.070684,(3251-EPI_ISL_1966444_cl7_P.4_2021-03-31:0.10107,4046-EPI_ISL_2008924_cl7_P.4_2021-04-27:0.066156)Branch4845:0.0526)Branch5945:0.039812,(2246-EPI_ISL_1734844_cl3_P.1_2021-04-03:0.1029,(((1896-EPI_ISL_1509720_cl3_P.1_2021-02-16:0,1965-EPI_ISL_1533992_cl3_P.1_2021-01-27:0)Branch4919:0,(1966-EPI_ISL_1533993_cl3_P.1_2021-01-28:0,1967-EPI_ISL_1533994_cl3_P.1_2021-01-28:0)Branch4920:0)Branch4923:0,((1969-EPI_ISL_1533996_cl3_P.1_2021-02-01:0,4648-EPI_ISL_2157547_cl3_P.1_2021-03-02:0)Branch4921:0,(4649-EPI_ISL_2157548_cl3_P.1_2021-03-20:0,(1884-EPI_ISL_1498917_cl3_P.1_2021-02-01:0,1895-EPI_ISL_1509639_cl3_P.1_2021-02-25:0)Branch4918:0)Branch4922:0)Branch4924:0)Branch4925:0.060188)Branch6361:0.015623)Branch6803:0.0419,((4155-EPI_ISL_2017362_cl3_P.1_2021-04-07:0.081736,4924-EPI_ISL_2187959_cl7_P.4_2021-04-07:0.14635)Branch5982:0.078516,((7284-EPI_ISL_2385647_cl3_P.1_2021-05-07:0.13796,(4038-EPI_ISL_2008913_cl3_P.1_2021-04-27:0,4045-EPI_ISL_2008923_cl3_P.1_2021-04-27:0)Branch4218:0.078564)Branch5154:0.083994,(4806-EPI_ISL_2187817_cl15_P.4_2021-02-24:0.10701,4835-EPI_ISL_2187856_cl3_P.1_2021-03-08:0.067649)Branch5670:0.06002)Branch7386:0.026739)Branch7813:0.0028066)Branch7844:0.0040438)Branch7896:0.0026433,(((((7102-EPI_ISL_2346067_cl7_P.4_2021-03-03:0,7105-EPI_ISL_2346070_cl7_P.4_2021-03-03:0)Branch4365:0.13591,((3126-EPI_ISL_1966312_cl7_P.4_2021-03-22:0.085702,(2767-EPI_ISL_1858538_cl3_P.1_2021-04-12:0,2768-EPI_ISL_1858540_cl3_P.1_2021-04-12:0)Branch4219:0.072343)Branch4996:0.043264,(4351-EPI_ISL_2101531_cl3_P.1_2021-04-20:0.06695,(3130-EPI_ISL_1966316_cl7_P.4_2021-03-21:0,3468-EPI_ISL_1966685_cl7_P.4_2021-04-05:0)Branch4374:0.091095)Branch5916:0.0048503)Branch6033:0.037496)Branch6922:0.019677,((2802-EPI_ISL_1858684_cl3_P.1_2021-04-15:0.16842,6122-EPI_ISL_2344877_cl3_P.1_2021-04-22:0.16528)Branch7375:0.0039276,((2460-EPI_ISL_1795222_cl3_P.1_2021-03-20:0,6579-EPI_ISL_2345452_cl3_P.1_2021-03-20:0)Branch4239:0.15822,(5984-EPI_ISL_2344695_cl3_P.1_2021-04-01:0.14573,((4642-EPI_ISL_2157541_cl3_P.1_2021-04-17:0.10008,6221-EPI_ISL_2345014_cl3_P.1_2021-04-23:0.17457)Branch6839:0.0094094,(6132-EPI_ISL_2344891_cl3_P.1_2021-04-21:0.12274,(3294-EPI_ISL_1966491_cl3_P.1_2021-03-29:0.10784,3851-EPI_ISL_1967160_cl3_P.1_2021-04-07:0.10586)Branch6893:0.0011413)Branch6957:0.0061431)Branch7248:0.0010794)Branch7305:0.0014402)Branch7395:0.0032082)Branch7525:0.0024325)Branch7575:0.028543,(6345-EPI_ISL_2345176_cl3_P.1_2021-04-26:0.22002,(4041-EPI_ISL_2008916_cl7_P.4_2021-04-27:0.096636,4063-EPI_ISL_2008946_cl3_P.1_2021-04-19:0.061409)Branch6780:0.019194)Branch7630:0.024321)Branch7911:0.0020474,(((5034-EPI_ISL_2196235_cl3_P.1_2021-02-24:0.12182,(3911-EPI_ISL_1967230_cl7_P.4_2021-04-22:0.10816,4647-EPI_ISL_2157546_cl3_P.1_2021-03-12:0.1531)Branch7005:0.00451)Branch7210:0.037489,(1473-EPI_ISL_1464638_cl3_P.1_2021-03-12:0.16956,((4052-EPI_ISL_2008930_cl7_P.4_2021-04-27:0.059938,4062-EPI_ISL_2008945_cl7_P.4_2021-04-19:0.044366)Branch5474:0.061999,(6960-EPI_ISL_2345860_cl3_P.1_2021-05-03:0.1094,(6630-EPI_ISL_2345507_cl3_P.1_2021-03-23:0,(2507-EPI_ISL_1795272_cl3_P.1_2021-03-23:0,3717-EPI_ISL_1966988_cl3_P.1_2021-04-07:0)Branch5073:0)Branch5074:0.060244)Branch6548:0.0097235)Branch6848:0.030308)Branch7731:0.014086)Branch7926:0.0023451,(((((314-EPI_ISL_1086041_cl3_P.1_2021-02-09:0.06506,5525-EPI_ISL_2245185_cl3_P.2_2021-02-09:0.11332)Branch6656:0.010677,(6414-EPI_ISL_2345270_cl3_P.1_2021-04-27:0.15092,7313-EPI_ISL_2385709_cl3_P.1_2021-04-29:0.16401)Branch6749:0.0093182)Branch7127:0.032293,((4321-EPI_ISL_2101482_cl3_P.1_2021-04-26:0.11779,(2814-EPI_ISL_1858732_cl3_P.1_2021-04-14:0.098657,7207-EPI_ISL_2385499_cl3_P.1_2021-05-03:0.066281)Branch5460:0.0093316)Branch5641:0.078554,(5728-EPI_ISL_2274130_cl3_P.1_2021-03-26:0.16991,(450-EPI_ISL_1133140_cl3_P.1_2021-02-00:0.16061,((4424-EPI_ISL_2101662_cl3_P.1_2021-04-08:0.11386,5706-EPI_ISL_2274106_cl3_P.1_2021-03-15:0.065017)Branch5534:0.050024,(4323-EPI_ISL_2101487_cl3_P.1_2021-04-19:0.063752,4602-EPI_ISL_2157496_cl3_P.1_2021-03-17:0.11566)Branch6566:0.0051728)Branch6715:0.0086416)Branch7094:0.0053207)Branch7349:0.018941)Branch7715:0.0121)Branch7856:0.0072116,((3477-EPI_ISL_1966694_cl7_P.4_2021-04-08:0.10903,(2077-EPI_ISL_1628354_cl3_P.1_2021-03-14:0.10749,7245-EPI_ISL_2385577_cl3_P.1_2021-05-05:0.15423)Branch7098:0.0033529)Branch7270:0.034703,((1859-EPI_ISL_1495014_cl7_P.4_2021-03-03:0.11142,1865-EPI_ISL_1495021_cl7_P.4_2021-03-03:0.12131)Branch6418:0.038741,(5074-EPI_ISL_2196277_cl3_P.1_2021-03-15:0.11249,(4432-EPI_ISL_2101678_cl3_P.1_2021-04-14:0.052645,6311-EPI_ISL_2345135_cl3_P.1_2021-04-25:0.097856)Branch6536:0.0081018)Branch6772:0.015651)Branch7587:0.025012)Branch7898:0.0039083)Branch7963:0.0031156,((4261-EPI_ISL_2086604_cl3_P.1_2021-03-00:0.12075,(2589-EPI_ISL_1795358_cl3_P.1_2021-03-21:0,6747-EPI_ISL_2345633_cl3_P.1_2021-03-21:0)Branch4550:0.10711)Branch6847:0.047077,((((5650-EPI_ISL_2274046_cl3_P.1_2021-04-05:0.1551,(2187-EPI_ISL_1715139_cl3_P.1_2021-03-09:0.17414,(2952-EPI_ISL_1966128_cl3_P.1_2021-03-10:0.10397,(3009-EPI_ISL_1966187_cl7_P.4_2021-03-10:0,3543-EPI_ISL_1966778_cl7_P.4_2021-04-14:0)Branch4705:0.10198)Branch6726:0.038658)Branch7798:0.011977)Branch7974:0.0034715,((((3084-EPI_ISL_1966269_cl7_P.4_2021-03-22:0.14132,(5654-EPI_ISL_2274050_cl3_P.1_2021-04-18:0.056589,(2349-EPI_ISL_1795107_cl3_P.1_2021-03-24:0,5966-EPI_ISL_2344660_cl3_P.1_2021-03-24:0)Branch4525:0.1021)Branch6608:0.011706)Branch7129:0.0041957,(5656-EPI_ISL_2274052_cl3_P.1_2021-03-28:0.16413,(5031-EPI_ISL_2196232_cl3_P.1_2021-02-26:0.14605,(6821-EPI_ISL_2345714_cl3_P.1_2021-05-03:0.11718,7179-EPI_ISL_2385461_cl3_P.1_2021-04-28:0.12007)Branch5451:0.069184)Branch7186:0.0017459)Branch7259:0.0015586)Branch7341:0.037014,(4942-EPI_ISL_2187978_cl3_P.1_2021-04-09:0.16114,(7266-EPI_ISL_2385605_cl3_P.1_2021-05-05:0.157,(4348-EPI_ISL_2101519_cl3_P.1_2021-04-22:0.15482,(2746-EPI_ISL_1858411_cl3_P.1_2021-04-06:0.25919,4313-EPI_ISL_2101466_cl3_P.1_2021-04-20:0.19369)Branch7128:0.0068501)Branch7383:0.026683)Branch7793:0.0077141)Branch7888:0.0041737)Branch7953:0.0021921,(2667-EPI_ISL_1821220_cl3_P.1_2021-03-31:0.16291,(2829-EPI_ISL_1858800_cl3_P.1_2021-03-25:0.11945,(2824-EPI_ISL_1858763_cl3_P.1_2021-03-25:0.19845,(7305-EPI_ISL_2385694_cl3_P.1_2021-04-25:0.16571,(3492-EPI_ISL_1966713_cl3_P.1_2021-04-04:0.067638,6246-EPI_ISL_2345053_cl15_P.4_2021-04-25:0.10702)Branch5151:0.090052)Branch7586:0.0026571)Branch7628:0.0047781)Branch7674:0.023583)Branch7979:0.00024345)Branch7983:0.0029456)Branch8018:0.0012547,(((((((2446-EPI_ISL_1795208_cl3_P.1_2021-03-21:0,6562-EPI_ISL_2345435_cl3_P.1_2021-03-21:0)Branch4244:0,(6665-EPI_ISL_2345545_cl3_P.1_2021-03-22:0,6668-EPI_ISL_2345548_cl3_P.1_2021-03-22:0)Branch4245:0)Branch4246:0.086238,(2534-EPI_ISL_1795301_cl3_P.1_2021-03-22:0,2535-EPI_ISL_1795302_cl3_P.1_2021-03-22:0)Branch4552:0.050935)Branch5459:0.061374,((2393-EPI_ISL_1795153_cl3_P.1_2021-03-21:0,6491-EPI_ISL_2345362_cl3_P.1_2021-03-21:0)Branch4576:0.10382,(6483-EPI_ISL_2345353_cl3_P.1_2021-03-21:0,(2058-EPI_ISL_1625998_cl3_P.1_2021-02-25:0,2387-EPI_ISL_1795146_cl3_P.1_2021-03-21:0)Branch5297:0)Branch5298:0.057159)Branch6770:0.0057563)Branch7054:0.024959,(((6775-EPI_ISL_2345665_cl7_P.4_2021-05-03:0.21406,(((1364-EPI_ISL_1445170_cl7_P.4_2021-03-09:0.08905,1425-EPI_ISL_1445239_cl7_P.4_2021-02-26:0.064287)Branch4524:0.047876,(3946-EPI_ISL_1967269_cl7_P.4_2021-04-18:0.10391,(3016-EPI_ISL_1966196_cl7_P.4_2021-03-10:0,3919-EPI_ISL_1967238_cl7_P.4_2021-04-18:0)Branch4118:0.068462)Branch4790:0.027212)Branch5286:0.012149,(((3145-EPI_ISL_1966334_cl7_P.4_2021-03-23:0,3292-EPI_ISL_1966489_cl7_P.4_2021-03-29:0)Branch4355:0,(6862-EPI_ISL_2345758_cl7_P.4_2021-04-25:0,(2900-EPI_ISL_1966071_cl7_P.4_2021-02-27:0,3124-EPI_ISL_1966310_cl7_P.4_2021-03-21:0)Branch4354:0)Branch4356:0)Branch4357:0.068045,(3496-EPI_ISL_1966717_cl7_P.4_2021-04-05:0.091,6957-EPI_ISL_2345856_cl7_P.4_2021-05-02:0.063372)Branch4553:0.047681)Branch5361:0.0099697)Branch5581:0.011157)Branch5829:0.038739,((2359-EPI_ISL_1795117_cl3_P.1_2021-03-21:0,6450-EPI_ISL_2345317_cl3_P.1_2021-03-21:0)Branch4082:0.14506,(2300-EPI_ISL_1752668_cl3_P.1_2021-03-23:0.15557,6243-EPI_ISL_2345050_cl3_P.1_2021-04-25:0.079379)Branch6120:0.0083384)Branch6289:0.011336)Branch6557:0.029463,(5944-EPI_ISL_2344628_cl3_P.1_2021-04-16:0.15536,(3863-EPI_ISL_1967173_cl3_P.1_2021-04-09:0.048927,6048-EPI_ISL_2344788_cl3_P.1_2021-04-19:0.075917)Branch6556:0.016771)Branch7425:0.002162)Branch7519:0.020527)Branch7780:0.014276,((5205-EPI_ISL_2209269_cl3_P.1_2021-04-22:0,5214-EPI_ISL_2209315_cl3_P.1_2021-04-22:0)Branch4451:0.15712,(5141-EPI_ISL_2196347_cl3_P.1_2021-03-28:0.1822,((3757-EPI_ISL_1967042_cl3_P.1_2021-04-04:0.12206,(2576-EPI_ISL_1795344_cl3_P.1_2021-03-23:0,6727-EPI_ISL_2345610_cl3_P.1_2021-03-23:0)Branch3946:0.17815)Branch6474:0.043084,((1474-EPI_ISL_1464639_cl3_P.1_2021-03-11:0.16419,2761-EPI_ISL_1858498_cl3_P.1_2021-04-12:0.11791)Branch6283:0.024444,((2578-EPI_ISL_1795346_cl3_P.1_2021-03-21:0,6729-EPI_ISL_2345613_cl3_P.1_2021-03-21:0)Branch4437:0.1025,(2236-EPI_ISL_1731605_cl3_P.1_2021-04-03:0,5099-EPI_ISL_2196302_cl3_P.1_2021-04-12:0)Branch4959:0.061085)Branch6485:0.014829)Branch6976:0.021858)Branch7689:0.015189)Branch7875:0.003798)Branch7929:0.0042745)Branch7994:0.00258,(((((((6144-EPI_ISL_2344905_cl3_P.1_2021-04-22:0,6170-EPI_ISL_2344941_cl3_P.1_2021-04-22:0)Branch4268:0.1621,(3587-EPI_ISL_1966830_cl3_P.1_2021-04-08:0.11936,(2572-EPI_ISL_1795339_cl3_P.1_2021-03-26:0,6723-EPI_ISL_2345605_cl3_P.1_2021-03-26:0)Branch5105:0.060625)Branch6629:0.021965)Branch7637:0.018006,(((4412-EPI_ISL_2101641_cl3_P.1_2021-04-08:0,(2848-EPI_ISL_1858882_cl3_P.1_2021-03-25:0,2849-EPI_ISL_1858884_cl3_P.1_2021-03-25:0)Branch4592:0)Branch4593:0.10688,(3667-EPI_ISL_1966928_cl15_P.4_2021-04-06:0.11225,(6143-EPI_ISL_2344904_cl3_P.1_2021-04-22:0.10273,(3582-EPI_ISL_1966825_cl3_P.1_2021-04-07:0,3585-EPI_ISL_1966828_cl3_P.1_2021-04-08:0)Branch4457:0.064131)Branch5570:0.015026)Branch5951:0.040917)Branch6951:0.031698,(6240-EPI_ISL_2345047_cl3_P.1_2021-04-25:0.20692,((3273-EPI_ISL_1966467_cl3_P.1_2021-03-30:0.089624,(3188-EPI_ISL_1966379_cl7_P.4_2021-03-30:0.20914,(3537-EPI_ISL_1966769_cl7_P.4_2021-04-15:0.16426,(3193-EPI_ISL_1966384_cl7_P.4_2021-03-30:0,3272-EPI_ISL_1966466_cl7_P.4_2021-03-30:0)Branch4310:0.082154)Branch5560:0.017327)Branch5937:0.019989)Branch6293:0.032051,((6142-EPI_ISL_2344903_cl3_P.1_2021-04-22:0.067347,6911-EPI_ISL_2345809_cl3_P.1_2021-04-28:0.11232)Branch5817:0.050571,((3584-EPI_ISL_1966827_cl3_P.1_2021-04-08:0,3586-EPI_ISL_1966829_cl3_P.1_2021-04-08:0)Branch4478:0.11427,((2458-EPI_ISL_1795220_cl3_P.1_2021-03-20:0,6577-EPI_ISL_2345450_cl3_P.1_2021-03-20:0)Branch4658:0.096101,(3583-EPI_ISL_1966826_cl3_P.1_2021-04-08:0.085712,((5168-EPI_ISL_2208950_cl3_P.1_2021-03-30:0,5284-EPI_ISL_2209653_cl3_P.1_2021-03-29:0)Branch5177:0,(5914-EPI_ISL_2344587_cl3_P.1_2021-03-30:0,6441-EPI_ISL_2345306_cl3_P.1_2021-03-29:0)Branch5178:0)Branch5179:0.048985)Branch6373:0.010738)Branch6657:0.0065272)Branch6896:0.0042613)Branch7121:0.0030846)Branch7280:0.0058664)Branch7516:0.021528)Branch7782:0.0051491)Branch7846:0.0081704,((((2559-EPI_ISL_1795326_cl3_P.1_2021-03-24:0,6705-EPI_ISL_2345587_cl3_P.1_2021-03-24:0)Branch4390:0.12982,(4431-EPI_ISL_2101677_cl3_P.1_2021-04-14:0.06276,7343-EPI_ISL_2385764_cl3_P.1_2021-04-29:0.099651)Branch4866:0.092107)Branch7141:0.032957,((6242-EPI_ISL_2345049_cl3_P.1_2021-04-25:0.14302,7214-EPI_ISL_2385514_cl3_P.1_2021-05-02:0.11126)Branch7001:0.030661,(((2167-EPI_ISL_1664202_cl3_P.1_2021-03-27:0.12286,5003-EPI_ISL_2196204_cl3_P.1_2021-03-31:0.11108)Branch5640:0.073288,((4456-EPI_ISL_2101730_cl3_P.1_2021-04-21:0.17712,(4997-EPI_ISL_2196198_cl3_P.1_2021-03-31:0.1621,(4996-EPI_ISL_2196197_cl3_P.1_2021-03-31:0.20006,(2782-EPI_ISL_1858621_cl3_P.1_2021-04-14:0.081526,4639-EPI_ISL_2157537_cl3_P.1_2021-04-12:0.14954)Branch5522:0.008281)Branch5688:0.032329)Branch6422:0.034348)Branch7535:0.003142,(6805-EPI_ISL_2345695_cl3_P.1_2021-04-27:0.20113,7215-EPI_ISL_2385515_cl3_P.1_2021-05-02:0.14714)Branch7549:0.0022917)Branch7593:0.003683)Branch7645:0.0068923,((2764-EPI_ISL_1858514_cl3_P.1_2021-04-10:0.098449,4650-EPI_ISL_2157549_cl3_P.1_2021-04-13:0.097246)Branch6852:0.019654,(5008-EPI_ISL_2196209_cl3_P.1_2021-04-06:0.12006,((2163-EPI_ISL_1664198_cl3_P.1_2021-03-27:0.093767,(4443-EPI_ISL_2101703_cl3_P.1_2021-04-21:0.11813,4638-EPI_ISL_2157536_cl3_P.1_2021-04-12:0.1162)Branch7542:0.0030773)Branch7607:0.0026337,(4437-EPI_ISL_2101686_cl3_P.1_2021-04-19:0.12271,((4436-EPI_ISL_2101684_cl3_P.1_2021-04-19:0,7341-EPI_ISL_2385760_cl3_P.1_2021-04-26:0)Branch4626:0.11852,(4447-EPI_ISL_2101712_cl3_P.1_2021-04-26:0.10866,(2162-EPI_ISL_1664197_cl3_P.1_2021-03-27:0.09196,((5004-EPI_ISL_2196205_cl3_P.1_2021-03-31:0,5108-EPI_ISL_2196313_cl3_P.1_2021-04-14:0)Branch5562:0,(7183-EPI_ISL_2385467_cl3_P.1_2021-04-29:0,(1244-EPI_ISL_1365747_cl3_P.1_2021-03-12:0,2729-EPI_ISL_1858334_cl3_P.1_2021-04-08:0)Branch5561:0)Branch5563:0)Branch5564:0.050176)Branch7123:0.005286)Branch7565:0.0025655)Branch7619:0.00048097)Branch7626:0.0013402)Branch7647:0.0010517)Branch7658:0.0010635)Branch7664:0.0037721)Branch7699:0.0075774)Branch7792:0.003353)Branch7837:0.0064053,(((4434-EPI_ISL_2101682_cl3_P.1_2021-04-19:0.1783,7316-EPI_ISL_2385713_cl3_P.1_2021-04-29:0.15686)Branch6866:0.033275,(((6358-EPI_ISL_2345192_cl3_P.1_2021-04-26:0.078579,6366-EPI_ISL_2345201_cl3_P.1_2021-04-26:0.14451)Branch5805:0.051965,(4519-EPI_ISL_2157410_cl3_P.1_2021-03-04:0.14815,7012-EPI_ISL_2345935_cl3_P.1_2021-04-20:0.20799)Branch7026:0.0024682)Branch7132:0.0077196,((6798-EPI_ISL_2345688_cl7_P.4_2021-04-26:0.09848,(5170-EPI_ISL_2208968_cl7_P.4_2021-04-26:0.14105,(2539-EPI_ISL_1795306_cl3_P.1_2021-03-22:0,(2184-EPI_ISL_1715136_cl3_P.1_2021-03-07:0,2200-EPI_ISL_1715156_cl3_P.1_2021-04-05:0)Branch4578:0)Branch4579:0.080338)Branch6173:0.022403)Branch6683:0.013893,(6108-EPI_ISL_2344859_cl3_P.1_2021-04-21:0.11353,(6328-EPI_ISL_2345154_cl3_P.1_2021-04-26:0.088965,(6380-EPI_ISL_2345223_cl3_P.1_2021-04-26:0,6381-EPI_ISL_2345225_cl3_P.1_2021-04-26:0)Branch5159:0.058377)Branch6623:0.0067396)Branch6867:0.0072866)Branch7279:0.0038644)Branch7460:0.018057)Branch7729:0.013774,((7297-EPI_ISL_2385664_cl3_P.1_2021-05-04:0.19589,((4402-EPI_ISL_2101627_cl3_P.1_2021-04-21:0.10087,4453-EPI_ISL_2101724_cl3_P.1_2021-04-12:0.14156)Branch6884:0.0047081,(7125-EPI_ISL_2346091_cl3_P.1_2021-04-15:0.11657,(6768-EPI_ISL_2345657_cl3_P.1_2021-05-04:0.04795,6810-EPI_ISL_2345702_cl3_P.1_2021-05-04:0.074042)Branch5226:0.069272)Branch7003:0.0021279)Branch7111:0.006592)Branch7467:0.026692,(5735-EPI_ISL_2274137_cl3_P.1_2021-03-09:0.16589,(1987-EPI_ISL_1534014_cl3_P.1_2021-03-16:0.16301,(3793-EPI_ISL_1967084_cl3_P.1_2021-04-04:0,3795-EPI_ISL_1967086_cl3_P.1_2021-04-04:0)Branch4196:0.16141)Branch7299:0.018958)Branch7707:0.010874)Branch7839:0.005276)Branch7907:0.0011818)Branch7922:0.0031108)Branch7969:0.0023247,(((5634-EPI_ISL_2249454_cl3_P.1_2021-02-18:0.14422,(5951-EPI_ISL_2344637_cl3_P.1_2021-04-14:0.14747,((2373-EPI_ISL_1795131_cl3_P.1_2021-03-21:0.062603,6466-EPI_ISL_2345333_cl3_P.1_2021-03-21:0.11051)Branch4846:0.09537,(2287-EPI_ISL_1752652_cl3_P.1_2021-03-16:0.16158,5147-EPI_ISL_2196353_cl3_P.1_2021-04-01:0.12943)Branch6754:0.0088252)Branch7124:0.021681)Branch7686:0.0014306)Branch7700:0.020843,((6079-EPI_ISL_2344825_cl3_P.1_2021-04-20:0.16759,(((5703-EPI_ISL_2274103_cl3_P.1_2021-03-08:0.11031,6316-EPI_ISL_2345141_cl3_P.1_2021-04-26:0.11595)Branch6818:0.031784,((7251-EPI_ISL_2385584_cl3_P.1_2021-05-05:0.23525,(2745-EPI_ISL_1858399_cl3_P.1_2021-04-08:0.22099,(2878-EPI_ISL_1858981_cl3_P.1_2021-03-25:0.13467,4363-EPI_ISL_2101547_cl3_P.1_2021-04-19:0.16934)Branch5597:0.012867)Branch5925:0.02706)Branch6468:0.043707,(7256-EPI_ISL_2385589_cl3_P.1_2021-05-06:0.16677,(5411-EPI_ISL_2241496_cl3_P.1_2020-10-01:0.12181,(4990-EPI_ISL_2196191_cl3_P.1_2021-03-04:0.14556,((3505-EPI_ISL_1966727_cl3_P.1_2021-04-12:0,3674-EPI_ISL_1966937_cl3_P.1_2021-04-05:0)Branch4556:0.11447,(7191-EPI_ISL_2385477_cl3_P.1_2021-05-02:0.12036,(5469-EPI_ISL_2241576_cl3_P.1_2021-03-01:0.095456,((2868-EPI_ISL_1858954_cl3_P.1_2021-03-25:0,4403-EPI_ISL_2101630_cl3_P.1_2021-04-23:0)Branch5280:0,(5479-EPI_ISL_2241588_cl3_P.1_2021-02-19:0,5705-EPI_ISL_2274105_cl3_B.1.617.1_2021-03-09:0)Branch5281:0)Branch5282:0.056584)Branch6740:0.0078091)Branch7165:0.00098223)Branch7226:0.0041649)Branch7490:0.0021165)Branch7564:0.0035483)Branch7635:0.0019717)Branch7653:0.013156)Branch7777:0.007866,(6022-EPI_ISL_2344757_cl3_P.1_2021-04-19:0.17312,(6236-EPI_ISL_2345040_cl3_P.1_2021-04-22:0,(5333-EPI_ISL_2210083_cl3_P.1_2021-04-22:0,6235-EPI_ISL_2345039_cl3_P.1_2021-04-22:0)Branch4074:0)Branch4075:0.20742)Branch7814:0.0057556)Branch7883:0.0046322)Branch7952:0.0019461,((((((2238-EPI_ISL_1731607_cl3_P.1_2021-04-03:0.15186,6218-EPI_ISL_2345010_cl3_P.1_2021-04-23:0.14435)Branch6136:0.0341,(6270-EPI_ISL_2345085_cl3_P.1_2021-04-25:0.15821,((2596-EPI_ISL_1795366_cl3_P.1_2021-03-22:0,6754-EPI_ISL_2345641_cl3_P.1_2021-03-22:0)Branch4378:0.11637,((2581-EPI_ISL_1795349_cl3_P.1_2021-03-21:0,2590-EPI_ISL_1795359_cl3_P.1_2021-03-21:0)Branch5022:0,(6733-EPI_ISL_2345617_cl3_P.1_2021-03-21:0,6748-EPI_ISL_2345634_cl3_P.1_2021-03-21:0)Branch5023:0)Branch5024:0.062517)Branch6577:0.010025)Branch6920:0.0026954)Branch7041:0.0045622,((2584-EPI_ISL_1795353_cl3_P.1_2021-03-21:0,6737-EPI_ISL_2345622_cl3_P.1_2021-03-21:0)Branch4048:0.18113,(4297-EPI_ISL_2101426_cl3_P.1_2021-04-20:0.16134,7196-EPI_ISL_2385483_cl3_P.1_2021-04-30:0.1291)Branch6319:0.028043)Branch7167:0.001958)Branch7239:0.03563,(((5285-EPI_ISL_2209661_cl3_P.1_2021-03-30:0,5918-EPI_ISL_2344591_cl3_P.1_2021-03-30:0)Branch4624:0.11751,(1988-EPI_ISL_1534015_cl3_P.1_2021-03-22:0.11317,((5302-EPI_ISL_2209802_cl3_P.1_2021-03-28:0,5303-EPI_ISL_2209807_cl3_P.1_2021-03-28:0)Branch5523:0,(5995-EPI_ISL_2344707_cl3_P.1_2021-03-28:0,6006-EPI_ISL_2344732_cl3_P.1_2021-03-28:0)Branch5524:0)Branch5525:0.053819)Branch7276:0.0042793)Branch7576:0.012344,((2135-EPI_ISL_1664148_cl3_P.1_2021-03-26:0.22388,(4878-EPI_ISL_2187910_cl3_P.1_2021-03-19:0.25188,(4796-EPI_ISL_2187802_cl3_P.1_2021-02-18:0,5376-EPI_ISL_2222887_cl3_P.1_2021-02-23:0)Branch4291:0.13381)Branch6668:0.018357)Branch7343:0.014909,((4325-EPI_ISL_2101491_cl3_P.1_2021-04-21:0.14308,(4341-EPI_ISL_2101511_cl3_P.1_2021-04-20:0.17144,(2839-EPI_ISL_1858830_cl3_P.1_2021-03-25:0.12249,7349-EPI_ISL_2385784_cl3_P.1_2021-04-27:0.11817)Branch6066:0.005723)Branch6176:0.0013923)Branch6208:0.048883,((6867-EPI_ISL_2345764_cl15_P.4_2021-04-28:0.19418,(2348-EPI_ISL_1795106_cl3_P.1_2021-04-07:0,5903-EPI_ISL_2344556_cl3_P.1_2021-04-07:0)Branch4332:0.086502)Branch5772:0.072417,(4628-EPI_ISL_2157525_cl3_P.1_2021-04-06:0.12559,5048-EPI_ISL_2196251_cl3_P.1_2021-04-30:0.19428)Branch6582:0.030264)Branch7609:0.0021315)Branch7640:0.0020455)Branch7659:0.009549)Branch7739:0.0108)Branch7884:0.0053068,((((((3605-EPI_ISL_1966851_cl3_P.1.2_2021-04-05:0.11891,6312-EPI_ISL_2345136_cl3_P.1_2021-04-26:0.1636)Branch6346:0.030757,(3165-EPI_ISL_1966356_cl7_P.4_2021-03-29:0.18177,((1384-EPI_ISL_1445196_cl7_P.4_2021-03-15:0.11162,(3045-EPI_ISL_1966227_cl7_P.4_2021-03-15:0.080514,3458-EPI_ISL_1966674_cl7_P.1.2_2021-04-05:0.057947)Branch5063:0.012339)Branch5427:0.043116,(3161-EPI_ISL_1966352_cl7_P.4_2021-03-29:0.069212,((3163-EPI_ISL_1966354_cl7_P.4_2021-03-29:0,3164-EPI_ISL_1966355_cl7_P.4_2021-03-29:0)Branch4786:0,(3576-EPI_ISL_1966817_cl7_P.4_2021-04-12:0,(3107-EPI_ISL_1966292_cl7_P.4_2021-03-22:0,3160-EPI_ISL_1966351_cl7_P.4_2021-03-29:0)Branch4785:0)Branch4787:0)Branch4788:0.050975)Branch5825:0.022888)Branch6268:0.0087215)Branch6475:0.028651)Branch7373:0.0057847,(((2407-EPI_ISL_1795168_cl3_P.1_2021-03-22:0,6507-EPI_ISL_2345379_cl3_P.1_2021-03-22:0)Branch4230:0.094067,(2683-EPI_ISL_1821236_cl3_P.1_2021-02-26:0,3606-EPI_ISL_1966852_cl3_P.1_2021-04-05:0)Branch4533:0.058675)Branch5587:0.06427,(((2410-EPI_ISL_1795172_cl3_P.1_2021-03-22:0,6514-EPI_ISL_2345387_cl3_P.1_2021-03-22:0)Branch4544:0.11345,(6307-EPI_ISL_2345128_cl3_P.1_2021-04-26:0.10317,(3720-EPI_ISL_1966992_cl3_P.1_2021-04-05:0.090259,(((2406-EPI_ISL_1795167_cl3_P.1_2021-03-22:0,2408-EPI_ISL_1795169_cl3_P.1_2021-03-22:0)Branch5290:0,(2409-EPI_ISL_1795170_cl3_P.1_2021-03-23:0,2682-EPI_ISL_1821235_cl3_P.1_2021-02-22:0)Branch5291:0)Branch5294:0,((2687-EPI_ISL_1821240_cl3_P.1_2021-03-19:0,6506-EPI_ISL_2345378_cl3_P.1_2021-03-22:0)Branch5292:0,(6508-EPI_ISL_2345380_cl3_P.1_2021-03-22:0,6509-EPI_ISL_2345381_cl3_P.1_2021-03-23:0)Branch5293:0)Branch5295:0)Branch5296:0.051041)Branch6564:0.0090678)Branch6873:0.0051197)Branch7150:0.0039765,(6055-EPI_ISL_2344797_cl3_P.1_2021-04-19:0.15676,(6329-EPI_ISL_2345155_cl3_P.1_2021-04-26:0.15,(3604-EPI_ISL_1966848_cl3_P.1_2021-04-05:0.15637,6861-EPI_ISL_2345757_cl3_P.4_2021-05-03:0.14368)Branch6934:0.00596)Branch7191:0.0026418)Branch7318:0.0021104)Branch7422:0.0024233)Branch7515:0.00052894)Branch7532:0.029096,((7263-EPI_ISL_2385602_cl3_P.1_2021-05-06:0.21188,((4396-EPI_ISL_2101613_cl3_P.1_2021-04-20:0.11706,4397-EPI_ISL_2101615_cl3_P.1_2021-04-20:0.12245)Branch5958:0.040094,(2166-EPI_ISL_1664201_cl3_P.1_2021-03-27:0.070935,2741-EPI_ISL_1858389_cl3_P.1_2021-04-09:0.16337)Branch6842:0.0017146)Branch6914:0.0067758)Branch7219:0.029677,((5712-EPI_ISL_2274112_cl3_P.1_2021-03-24:0.18575,(5711-EPI_ISL_2274111_cl3_P.1_2021-03-25:0.23946,7329-EPI_ISL_2385741_cl3_P.1_2021-04-27:0.19469)Branch7154:0.0038862)Branch7298:0.004994,(5732-EPI_ISL_2274134_cl3_P.1_2021-04-06:0.16506,(2846-EPI_ISL_1858856_cl3_P.1_2021-03-25:0.10631,(7278-EPI_ISL_2385637_cl3_P.1_2021-05-04:0.088572,((4249-EPI_ISL_2086592_cl3_P.1_2021-02-00:0,4274-EPI_ISL_2086617_cl3_P.1_2021-04-00:0)Branch5260:0,(4420-EPI_ISL_2101657_cl3_P.1_2021-04-13:0,4851-EPI_ISL_2187874_cl3_P.1_2021-03-10:0)Branch5261:0)Branch5262:0.053139)Branch6590:0.0063211)Branch6808:0.010705)Branch7394:0.0020397)Branch7481:0.023323)Branch7799:0.007658)Branch7897:0.0026925,((((5077-EPI_ISL_2196280_cl3_P.1_2021-03-14:0.19217,((1811-EPI_ISL_1493577_cl3_P.1_2021-02-27:0.14902,(4752-EPI_ISL_2187741_cl3_P.1_2021-01-25:0.063543,4825-EPI_ISL_2187840_cl3_P.1_2021-03-02:0.095362)Branch5913:0.013737)Branch6209:0.010271,(4843-EPI_ISL_2187866_cl3_P.1_2021-03-09:0.16133,4913-EPI_ISL_2187946_cl3_P.1_2021-04-01:0.15828)Branch6369:0.0029492)Branch6440:0.054016)Branch7809:0.0077627,((((4632-EPI_ISL_2157530_cl3_P.1_2021-04-08:0.19844,(((2818-EPI_ISL_1858743_cl3_P.1_2021-04-12:0,2887-EPI_ISL_1859008_cl3_P.1_2021-03-25:0)Branch4454:0,(4333-EPI_ISL_2101500_cl3_P.1_2021-04-22:0,7242-EPI_ISL_2385571_cl3_P.1_2021-05-04:0)Branch4455:0)Branch4456:0.068653,(4337-EPI_ISL_2101507_cl3_P.1_2021-04-22:0.092152,(4334-EPI_ISL_2101501_cl3_P.1_2021-04-22:0,7243-EPI_ISL_2385573_cl3_P.1_2021-05-04:0)Branch4224:0.065101)Branch4899:0.033539)Branch5657:0.029339)Branch6350:0.037349,(3330-EPI_ISL_1966535_cl3_P.1_2021-03-29:0.22711,((7336-EPI_ISL_2385751_cl3_P.1_2021-04-26:0.15435,((7335-EPI_ISL_2385750_cl3_P.1_2021-04-26:0.16412,(2744-EPI_ISL_1858397_cl3_P.1_2021-04-09:0.098276,5697-EPI_ISL_2274097_cl3_P.1_2021-03-09:0.065363)Branch4937:0.022705)Branch5485:0.036519,(2716-EPI_ISL_1858275_cl3_P.1_2021-04-10:0.10809,(7182-EPI_ISL_2385466_cl3_P.1_2021-04-30:0,(2117-EPI_ISL_1664129_cl3_P.1_2021-03-26:0,2771-EPI_ISL_1858559_cl3_P.1_2021-04-09:0)Branch4663:0)Branch4664:0.063062)Branch5927:0.017574)Branch6302:0.0032841)Branch6372:0.030753,((258-EPI_ISL_1068290_cl3_P.1_2021-01-05:0,2867-EPI_ISL_1858946_cl3_P.1_2021-03-26:0)Branch5165:0.069682,(2730-EPI_ISL_1858338_cl3_P.1_2021-04-09:0.086296,7170-EPI_ISL_2385443_cl3_P.1_2021-04-30:0.16213)Branch5959:0.049058)Branch7330:0.0015946)Branch7438:0.0019287)Branch7520:0.0023343)Branch7571:0.025047,((5803-EPI_ISL_2298828_cl3_P.1_2021-03-02:0.14552,(5477-EPI_ISL_2241586_cl3_P.1_2021-03-01:0.11533,(4489-EPI_ISL_2157380_cl3_P.1_2021-02-20:0.066113,4492-EPI_ISL_2157383_cl3_P.1_2021-02-25:0.097971)Branch4137:0.087553)Branch5142:0.10537)Branch7685:0.010445,(4991-EPI_ISL_2196192_cl3_P.1_2021-03-07:0.22068,(2806-EPI_ISL_1858707_cl3_P.1_2021-04-13:0.074147,(2820-EPI_ISL_1858752_cl3_P.4_2021-04-14:0.11535,(4335-EPI_ISL_2101503_cl3_P.4_2021-04-22:0.065654,7241-EPI_ISL_2385570_cl3_P.4_2021-05-06:0.10103)Branch4762:0.050653)Branch5811:0.025416)Branch6308:0.051515)Branch7752:0.0041748)Branch7801:0.0040574)Branch7849:0.0034773,(((3988-EPI_ISL_2003116_cl3_P.1_2021-03-20:0.15257,((((6844-EPI_ISL_2345738_cl7_P.4_2021-04-26:0.098251,(2366-EPI_ISL_1795124_cl3_P.1_2021-03-21:0.065347,6459-EPI_ISL_2345326_cl3_P.1_2021-03-21:0.095949)Branch4687:0.012133)Branch4836:0.093466,((6787-EPI_ISL_2345677_cl7_P.4_2021-05-05:0.19619,(2268-EPI_ISL_1734878_cl7_P.4_2021-04-05:0.11003,3422-EPI_ISL_1966634_cl7_P.4_2021-04-05:0.065635)Branch5227:0.051299)Branch6310:0.0041219,(3200-EPI_ISL_1966391_cl7_P.4_2021-03-30:0.15715,3563-EPI_ISL_1966800_cl7_P.4_2021-04-11:0.16848)Branch6336:0.0028435)Branch6389:0.017487)Branch6826:0.0080388,(2306-EPI_ISL_1786565_cl3_P.1_2021-03-06:0.26091,(1580-EPI_ISL_1468413_cl3_P.1_2021-03-16:0.16993,(3595-EPI_ISL_1966838_cl3_P.1_2021-04-04:0.12213,(3118-EPI_ISL_1966304_cl7_P.4_2021-03-22:0,3473-EPI_ISL_1966690_cl7_P.4_2021-04-05:0)Branch3973:0.10805)Branch4955:0.048706)Branch6084:0.034344)Branch6872:0.0066125)Branch7112:0.0039902,(((3346-EPI_ISL_1966556_cl3_P.1_2021-04-05:0.075408,(3885-EPI_ISL_1967198_cl7_P.4_2021-04-19:0.090256,(3886-EPI_ISL_1967200_cl3_P.1_2021-04-19:0,5211-EPI_ISL_2209309_cl3_P.1_2021-04-26:0)Branch4299:0.06779)Branch5149:0.034736)Branch5996:0.041022,((2052-EPI_ISL_1625992_cl3_P.1_2021-02-24:0.064256,2053-EPI_ISL_1625993_cl3_P.1_2021-02-26:0.09106)Branch5509:0.059419,((562-EPI_ISL_1171650_cl3_P.1_2021-01-07:0.094842,(560-EPI_ISL_1171648_cl3_P.1_2021-01-05:0,561-EPI_ISL_1171649_cl3_P.1_2021-01-05:0)Branch4445:0.059335)Branch5461:0.061179,(5805-EPI_ISL_2298832_cl3_P.1_2021-03-05:0.11913,((4989-EPI_ISL_2196190_cl3_P.1_2021-03-03:0.103,8517-EPI_ISL_906076_cl3_P.1_2021-01-19:0.10275)Branch6342:0.014061,(2121-EPI_ISL_1664133_cl3_P.1_2021-03-26:0.11461,((2553-EPI_ISL_1795320_cl3_P.1_2021-03-22:0,6696-EPI_ISL_2345578_cl3_P.1_2021-03-22:0)Branch4526:0.091695,((8602-EPI_ISL_940626_cl3_P.1_2021-01-21:0,(80-EPI_ISL_1068111_cl3_P.1_2020-12-28:0,2120-EPI_ISL_1664132_cl3_P.1_2021-03-26:0)Branch5111:0)Branch5114:0,((2149-EPI_ISL_1664176_cl3_P.1_2021-03-26:0,2759-EPI_ISL_1858481_cl3_P.1_2021-04-11:0)Branch5112:0,(3302-EPI_ISL_1966499_cl3_P.1_2021-04-01:0,6962-EPI_ISL_2345862_cl3_P.1_2021-04-11:0)Branch5113:0)Branch5115:0)Branch5116:0.050651)Branch6352:0.0086611)Branch6578:0.0043428)Branch6689:0.0039882)Branch6835:0.0029269)Branch6965:0.0013319)Branch7020:0.00054176)Branch7039:0.0037582,((4911-EPI_ISL_2187944_cl15_P.4_2021-04-01:0.11727,4931-EPI_ISL_2187967_cl3_P.1_2021-04-09:0.11427)Branch5992:0.046474,(2796-EPI_ISL_1858664_cl3_P.1_2021-04-14:0.21722,3506-EPI_ISL_1966728_cl3_P.1_2021-04-12:0.19262)Branch6831:0.0093052)Branch7171:0.0011603)Branch7214:0.00087957)Branch7244:0.0043009)Branch7416:0.030197,((3845-EPI_ISL_1967154_cl3_P.1_2021-04-05:0.20389,(4421-EPI_ISL_2101658_cl3_P.1_2021-04-13:0.14949,((3816-EPI_ISL_1967117_cl3_P.1_2021-04-07:0.1657,(6147-EPI_ISL_2344910_cl3_P.1_2021-04-22:0.10651,(3826-EPI_ISL_1967130_cl3_P.1_2021-04-07:0,3836-EPI_ISL_1967143_cl3_P.1_2021-04-07:0)Branch4147:0.065632)Branch4822:0.066888)Branch6225:0.037249,((4610-EPI_ISL_2157504_cl3_P.1_2021-03-20:0.17515,(((2568-EPI_ISL_1795335_cl3_P.1_2021-03-24:0,6717-EPI_ISL_2345599_cl3_P.1_2021-03-24:0)Branch4130:0.14936,(6818-EPI_ISL_2345710_cl15_P.4_2021-05-07:0.15767,(3621-EPI_ISL_1966867_cl15_P.4_2021-04-08:0.065761,3807-EPI_ISL_1967105_cl15_P.4_2021-04-07:0.10514)Branch5543:0.016879)Branch5966:0.02908)Branch6551:0.01706,(2765-EPI_ISL_1858522_cl3_P.1_2021-04-11:0.14612,(2081-EPI_ISL_1628358_cl3_B.1.1_2021-03-17:0.11197,(4414-EPI_ISL_2101645_cl3_P.1_2021-04-12:0.12058,(4528-EPI_ISL_2157420_cl3_P.1_2021-03-07:0.11892,(4495-EPI_ISL_2157386_cl3_P.1_2021-02-27:0.11297,(4586-EPI_ISL_2157479_cl3_P.1_2021-03-13:0.11098,(7347-EPI_ISL_2385773_cl3_P.1_2021-04-27:0.095173,((2420-EPI_ISL_1795182_cl3_P.1_2021-03-21:0,6527-EPI_ISL_2345400_cl3_P.1_2021-03-21:0)Branch4557:0.088373,((6399-EPI_ISL_2345252_cl3_P.1_2021-04-27:0,(2343-EPI_ISL_1795100_cl3_P.1_2021-03-29:0,4525-EPI_ISL_2157416_cl3_P.1_2021-03-05:0)Branch5075:0)Branch5078:0,((5001-EPI_ISL_2196202_cl3_P.1_2021-03-31:0,5139-EPI_ISL_2196345_cl3_P.1_2021-04-04:0)Branch5076:0,(5744-EPI_ISL_2292999_cl3_P.1_2021-03-10:0,5898-EPI_ISL_2344549_cl3_P.1_2021-03-29:0)Branch5077:0)Branch5079:0)Branch5080:0.051607)Branch6307:0.0071553)Branch6503:0.004917)Branch6611:0.00087576)Branch6637:0.0038929)Branch6755:9.7611e-05)Branch6756:0.0021454)Branch6838:0.0024307)Branch6950:0.0032201)Branch7088:0.0010298)Branch7131:0.0016148,((6148-EPI_ISL_2344912_cl3_P.1_2021-04-22:0.14636,((6971-EPI_ISL_2345871_cl3_P.1_2021-05-05:0.07859,(5229-EPI_ISL_2209370_cl7_P.4_2021-05-05:0.067487,5297-EPI_ISL_2209739_cl7_P.4_2021-05-05:0.089527)Branch4542:0.034762)Branch4980:0.073169,(((2078-EPI_ISL_1628355_cl3_P.1_2021-03-17:0,2092-EPI_ISL_1628369_cl3_P.1_2021-03-10:0)Branch4368:0.074484,(1354-EPI_ISL_1445160_cl7_P.4_2021-03-09:0.10877,(3012-EPI_ISL_1966192_cl7_P.4_2021-03-10:0,3456-EPI_ISL_1966672_cl7_P.4_2021-04-08:0)Branch4144:0.067278)Branch4828:0.035772)Branch5550:0.043185,(6954-EPI_ISL_2345853_cl7_P.4_2021-05-07:0.14564,(6879-EPI_ISL_2345776_cl7_P.4_2021-05-05:0.12384,(1335-EPI_ISL_1445138_cl7_P.4_2021-03-07:0.10744,3018-EPI_ISL_1966198_cl7_P.4_2021-03-09:0.062727)Branch5785:0.0077298)Branch5932:0.010573)Branch6124:0.01755)Branch6477:0.0071753)Branch6620:0.0091076)Branch6911:0.0061586,(4435-EPI_ISL_2101683_cl3_P.1_2021-04-19:0.14979,4438-EPI_ISL_2101687_cl3_P.1_2021-04-19:0.16853)Branch7034:0.0030495)Branch7158:0.00076215)Branch7189:0.0025181)Branch7297:0.0040349)Branch7451:0.0095845)Branch7650:0.016367,(7327-EPI_ISL_2385739_cl3_P.1_2021-04-26:0.21641,(2122-EPI_ISL_1664135_cl3_P.1_2021-03-26:0.14114,4820-EPI_ISL_2187834_cl3_P.1_2021-03-02:0.21732)Branch7308:0.02628)Branch7778:0.0030869)Branch7818:0.0031488)Branch7852:0.0025905,(((((3429-EPI_ISL_1966641_cl7_P.4_2021-04-05:0.17002,(7328-EPI_ISL_2385740_cl3_P.1_2021-04-26:0.23613,(4336-EPI_ISL_2101506_cl3_P.1_2021-04-15:0.11778,((5114-EPI_ISL_2196319_cl3_P.1_2021-04-06:0,5119-EPI_ISL_2196324_cl3_P.1_2021-04-16:0)Branch4062:0.11812,((7288-EPI_ISL_2385651_cl3_P.1_2021-05-07:0,7289-EPI_ISL_2385652_cl3_P.1_2021-05-07:0)Branch3933:0.098247,(4352-EPI_ISL_2101532_cl3_P.1_2021-04-21:0,(2726-EPI_ISL_1858323_cl3_P.1_2021-04-10:0,2728-EPI_ISL_1858327_cl3_P.1_2021-04-10:0)Branch4106:0)Branch4107:0.063987)Branch4721:0.048241)Branch5615:0.0030012)Branch5673:0.017074)Branch6097:0.035127)Branch6959:0.01121,(7235-EPI_ISL_2385550_cl3_P.1_2021-05-03:0.16405,(5055-EPI_ISL_2196258_cl3_P.1_2021-03-14:0.16201,(4450-EPI_ISL_2101717_cl3_P.1_2021-04-20:0.12106,6158-EPI_ISL_2344923_cl3_P.1_2021-04-22:0.10553)Branch6956:0.0017766)Branch7030:0.0046653)Branch7249:0.0021998)Branch7378:0.023384,((6433-EPI_ISL_2345294_cl7_P.4_2021-04-28:0.19378,((6196-EPI_ISL_2344983_cl3_P.1_2021-04-22:0.11926,6234-EPI_ISL_2345034_cl3_P.1_2021-04-24:0.10456)Branch5893:0.0053747,(6354-EPI_ISL_2345188_cl15_P.4_2021-04-27:0.12119,6431-EPI_ISL_2345292_cl3_P.1_2021-04-28:0.12064)Branch5928:0.0042141)Branch6024:0.014492)Branch6299:0.04807,(1949-EPI_ISL_1533719_cl3_P.1_2021-03-07:0.10889,(2552-EPI_ISL_1795319_cl3_P.1_2021-03-23:0,6694-EPI_ISL_2345576_cl3_P.1_2021-03-23:0)Branch3910:0.20017)Branch6605:0.028872)Branch7623:0.013462)Branch7753:0.0087132,((((2229-EPI_ISL_1731597_cl3_P.1_2021-04-05:0.11283,((5213-EPI_ISL_2209313_cl3_P.1_2021-04-21:0,6150-EPI_ISL_2344914_cl3_P.1_2021-04-21:0)Branch4554:0.097864,(4538-EPI_ISL_2157430_cl3_P.1_2021-03-09:0.10637,(((3825-EPI_ISL_1967129_cl3_P.1_2021-04-07:0,5251-EPI_ISL_2209487_cl3_P.1_2021-03-29:0)Branch5009:0,(5915-EPI_ISL_2344588_cl3_P.1_2021-03-29:0,6574-EPI_ISL_2345447_cl3_P.1_2021-03-21:0)Branch5010:0)Branch5013:0,(((1146-EPI_ISL_1293063_cl3_P.1_2021-02-06:0,1158-EPI_ISL_1293077_cl3_P.1_2021-02-03:0)Branch5005:0,(1161-EPI_ISL_1293080_cl3_P.1_2021-02-01:0,1199-EPI_ISL_1303541_cl3_P.1_2021-02-15:0)Branch5006:0)Branch5011:0,((1200-EPI_ISL_1303542_cl3_P.1_2021-02-15:0,2224-EPI_ISL_1731592_cl3_P.1_2021-04-05:0)Branch5007:0,(2456-EPI_ISL_1795218_cl3_P.1_2021-03-21:0,2976-EPI_ISL_1966154_cl3_P.1_2021-03-10:0)Branch5008:0)Branch5012:0)Branch5014:0)Branch5015:0.057132)Branch6411:0.0061791)Branch6576:0.0070606)Branch6795:0.0083645,(3562-EPI_ISL_1966798_cl7_P.4_2021-04-14:0.14437,(5249-EPI_ISL_2209475_cl3_P.1_2021-03-30:0,5975-EPI_ISL_2344681_cl3_P.1_2021-03-30:0)Branch4070:0.17082)Branch6971:0.0052416)Branch7190:0.0048596,((3737-EPI_ISL_1967020_cl3_P.1_2021-04-07:0.090474,6953-EPI_ISL_2345852_cl3_P.1_2021-04-29:0.1488)Branch4794:0.10678,((3511-EPI_ISL_1966733_cl3_P.1_2021-04-12:0.16199,(2198-EPI_ISL_1715154_cl3_P.1_2021-04-05:0,2199-EPI_ISL_1715155_cl3_P.1_2021-04-05:0)Branch4018:0.12953)Branch5662:0.05938,(2883-EPI_ISL_1858996_cl3_P.1_2021-03-25:0.23933,(7308-EPI_ISL_2385697_cl3_P.1_2021-05-01:0.13259,(4319-EPI_ISL_2101479_cl3_P.1_2021-04-23:0.18515,(2720-EPI_ISL_1858284_cl3_P.1_2021-04-09:0.072505,2766-EPI_ISL_1858528_cl3_P.1_2021-04-12:0.04879)Branch4605:0.044774)Branch5363:0.040483)Branch6247:0.0047264)Branch6356:0.029161)Branch7223:0.0014055)Branch7274:0.0040306)Branch7430:0.027421,((((5045-EPI_ISL_2196247_cl3_P.1_2021-04-01:0.23264,(7064-EPI_ISL_2346015_cl3_P.1_2021-04-08:0.20116,(6317-EPI_ISL_2345142_cl3_P.1_2021-04-26:0.10295,(1466-EPI_ISL_1464631_cl3_P.1_2021-03-02:0.057944,3399-EPI_ISL_1966611_cl3_P.1_2021-04-05:0.090827)Branch5426:0.014701)Branch5778:0.01989)Branch6187:0.0063377)Branch6314:0.018272,((3116-EPI_ISL_1966302_cl7_P.4_2021-03-22:0.064714,(3033-EPI_ISL_1966215_cl7_P.4_2021-03-15:0.088666,(1408-EPI_ISL_1445221_cl7_P.4_2021-03-15:0.10738,(1390-EPI_ISL_1445202_cl7_P.4_2021-03-15:0.10219,1394-EPI_ISL_1445206_cl7_P.4_2021-03-16:0.066708)Branch4715:0.021949)Branch4945:0.028618)Branch5635:0.012263)Branch5900:0.023834,(6904-EPI_ISL_2345801_cl7_P.4_2021-04-13:0.21387,(2899-EPI_ISL_1966070_cl7_P.4_2021-02-27:0.1254,3203-EPI_ISL_1966394_cl7_P.4_2021-03-30:0.11801)Branch5531:0.022401)Branch6022:0.019334)Branch6364:0.016741)Branch6741:0.012462,((7043-EPI_ISL_2345976_cl15_P.4_2021-04-06:0.15759,((5315-EPI_ISL_2209888_cl15_P.4_2021-04-30:0.16524,(6792-EPI_ISL_2345682_cl3_P.1_2021-04-29:0.14853,6841-EPI_ISL_2345735_cl3_P.1_2021-04-28:0.087338)Branch4419:0.008083)Branch4502:0.035152,((6184-EPI_ISL_2344967_cl3_P.1_2021-04-20:0,6207-EPI_ISL_2344996_cl3_P.1_2021-04-22:0)Branch4090:0.076619,(6219-EPI_ISL_2345012_cl3_P.1_2021-04-23:0.094189,((5358-EPI_ISL_2210250_cl3_P.1_2021-04-30:0,6190-EPI_ISL_2344974_cl3_P.1_2021-04-20:0)Branch3947:0,(6194-EPI_ISL_2344981_cl3_P.1_2021-04-21:0,6205-EPI_ISL_2344994_cl3_P.1_2021-04-20:0)Branch3948:0)Branch3949:0.068257)Branch4402:0.034418)Branch4842:0.0104)Branch4957:0.084732)Branch6930:0.0060899,(((6211-EPI_ISL_2345001_cl3_P.1_2021-04-23:0,7014-EPI_ISL_2345937_cl3_P.1_2021-04-20:0)Branch4065:0.17321,(1424-EPI_ISL_1445238_cl3_P.1_2021-02-26:0.1758,4009-EPI_ISL_2003143_cl3_P.1_2021-03-26:0.15115)Branch6783:0.0053908)Branch6983:0.00098933,(6263-EPI_ISL_2345076_cl3_P.1_2021-04-25:0.1227,(5232-EPI_ISL_2209383_cl3_P.1_2021-04-25:0.1263,((1487-EPI_ISL_1464652_cl3_P.1_2021-03-08:0,1493-EPI_ISL_1464658_cl3_P.1_2021-03-05:0)Branch4398:0.12134,(((2594-EPI_ISL_1795364_cl3_P.1_2021-03-23:0,6752-EPI_ISL_2345639_cl3_P.1_2021-03-23:0)Branch4386:0.11901,(3993-EPI_ISL_2003125_cl3_P.1_2021-03-31:0.097709,(1489-EPI_ISL_1464654_cl3_P.1_2021-03-06:0.052064,7005-EPI_ISL_2345926_cl3_P.1_2021-04-21:0.085171)Branch5359:0.013663)Branch5645:0.042011)Branch6626:0.0036579,(6999-EPI_ISL_2345915_cl3_P.1_2021-04-20:0.10767,(3841-EPI_ISL_1967150_cl3_P.1_2021-04-05:0.11639,(6254-EPI_ISL_2345064_cl3_P.1_2021-04-25:0.12083,(1953-EPI_ISL_1533723_cl3_P.1_2021-03-08:0.1014,(((240-EPI_ISL_1068272_cl3_P.1_2021-01-12:0,1491-EPI_ISL_1464656_cl3_P.1_2021-03-06:0)Branch4983:0,(1499-EPI_ISL_1464664_cl3_P.1_2021-03-03:0,1946-EPI_ISL_1533716_cl3_P.1_2021-03-10:0)Branch4984:0)Branch4987:0,((2289-EPI_ISL_1752654_cl3_P.1_2021-03-17:0,5175-EPI_ISL_2209004_cl3_P.1_2021-04-22:0)Branch4985:0,(6226-EPI_ISL_2345021_cl3_P.1_2021-04-24:0,8513-EPI_ISL_906069_cl3_P.1_2021-01-15:0)Branch4986:0)Branch4988:0)Branch4989:0.057907)Branch6390:0.0050249)Branch6533:0.00307)Branch6600:0.0021258)Branch6652:0.0025994)Branch6723:0.0014699)Branch6781:0.0018759)Branch6844:0.0033366)Branch6988:0.00074218)Branch7017:0.0029583)Branch7148:0.0012157)Branch7197:0.031598,(6024-EPI_ISL_2344760_cl3_P.1_2021-04-19:0.23955,(1899-EPI_ISL_1520108_cl3_P.1_2021-03-02:0.11284,(4350-EPI_ISL_2101522_cl3_P.1_2021-04-17:0,7218-EPI_ISL_2385519_cl3_P.1_2021-05-01:0)Branch5004:0.063979)Branch6599:0.01676)Branch7384:0.024009)Branch7781:0.0028775)Branch7819:0.0031414)Branch7853:0.0014594,(((6914-EPI_ISL_2345812_cl3_P.1_2021-04-11:0.16026,(((4608-EPI_ISL_2157502_cl3_P.1_2021-03-20:0.16505,(4514-EPI_ISL_2157405_cl3_P.1_2021-03-03:0.079188,4555-EPI_ISL_2157448_cl3_P.1_2021-03-10:0.061184)Branch4177:0.038984)Branch4482:0.094952,((5698-EPI_ISL_2274098_cl3_P.1_2021-04-20:0,(4640-EPI_ISL_2157538_cl3_P.1_2021-04-12:0,5124-EPI_ISL_2196329_cl3_P.1_2021-04-15:0)Branch3977:0)Branch3978:0.15311,(3891-EPI_ISL_1967207_cl3_P.1_2021-04-20:0,6343-EPI_ISL_2345174_cl3_P.1_2021-04-26:0)Branch4487:0.080812)Branch6069:0.010354)Branch6274:0.035023,((4559-EPI_ISL_2157452_cl3_P.1_2021-03-10:0.19985,4598-EPI_ISL_2157492_cl3_P.1_2021-03-16:0.14125)Branch4575:0.10271,(6185-EPI_ISL_2344969_cl3_P.1_2021-04-23:0.07774,6851-EPI_ISL_2345746_cl15_P.4_2021-05-04:0.14885)Branch6109:0.020588)Branch6568:0.023009)Branch7364:0.0097014)Branch7611:0.022763,((3702-EPI_ISL_1966971_cl3_P.1_2021-04-05:0.18757,((5674-EPI_ISL_2274071_cl3_P.1_2021-04-20:0,(4613-EPI_ISL_2157508_cl3_P.1_2021-03-21:0,4622-EPI_ISL_2157519_cl3_P.1_2021-03-29:0)Branch4391:0)Branch4392:0.12657,(5273-EPI_ISL_2209603_cl3_P.1_2021-05-05:0.071521,6979-EPI_ISL_2345879_cl7_P.4_2021-05-05:0.086525)Branch4692:0.10822)Branch7031:0.0011932)Branch7087:0.032522,(7180-EPI_ISL_2385463_cl3_P.1_2021-04-29:0.20229,(5132-EPI_ISL_2196338_cl3_P.1_2021-03-30:0.19736,(6139-EPI_ISL_2344899_cl3_P.1_2021-04-22:0.16198,(4345-EPI_ISL_2101516_cl3_P.1_2021-04-22:0.18346,(2713-EPI_ISL_1858267_cl3_P.1_2021-03-26:0.11607,5118-EPI_ISL_2196323_cl3_P.1_2021-02-23:0.12264)Branch6140:0.0033823)Branch6212:0.034468)Branch7209:0.0058292)Branch7459:0.0021184)Branch7528:0.021764)Branch7784:0.0059917)Branch7854:0.00095051,(((((7292-EPI_ISL_2385655_cl3_P.1_2021-05-05:0.090009,7293-EPI_ISL_2385656_cl3_P.1_2021-05-05:0.14678)Branch5167:0.097855,(1943-EPI_ISL_1533712_cl3_P.1_2021-03-09:0.25792,4943-EPI_ISL_2187979_cl3_P.1_2021-04-09:0.16171)Branch7381:0.012763)Branch7660:0.015428,((5733-EPI_ISL_2274135_cl3_P.1_2021-03-08:0.06024,5734-EPI_ISL_2274136_cl3_P.1_2021-03-10:0.084733)Branch4459:0.15375,(1527-EPI_ISL_1465206_cl3_P.1_2021-02-07:0.16816,2838-EPI_ISL_1858826_cl3_P.1_2021-03-25:0.15184)Branch6868:0.031663)Branch7728:0.0063684)Branch7810:0.0034854,(((4523-EPI_ISL_2157414_cl3_P.1_2021-03-05:0.11515,5080-EPI_ISL_2196283_cl3_P.1_2021-04-02:0.22908)Branch6943:0.029396,(5148-EPI_ISL_2196354_cl3_P.1_2021-04-01:0.2346,8531-EPI_ISL_918509_cl3_P.1_2021-01-06:0.16217)Branch7605:0.011643)Branch7718:0.0090633,(2792-EPI_ISL_1858648_cl3_P.1_2021-04-15:0.22479,((3657-EPI_ISL_1966916_cl3_P.1_2021-04-08:0.18749,(1471-EPI_ISL_1464636_cl3_P.1_2021-03-12:0.11381,(6262-EPI_ISL_2345074_cl3_P.1_2021-04-26:0.11103,(5179-EPI_ISL_2209040_cl3_P.1_2021-04-14:0.10028,6161-EPI_ISL_2344930_cl3_P.1_2021-04-20:0.10374)Branch5627:0.0014905)Branch5655:0.0030237)Branch5792:0.020005)Branch6194:0.066111,(((5336-EPI_ISL_2210101_cl3_P.1_2021-04-30:0.17362,6229-EPI_ISL_2345029_cl3_P.1_2021-04-23:0.0877)Branch6222:0.036837,((1331-EPI_ISL_1445133_cl7_P.4_2021-03-09:0.14231,2999-EPI_ISL_1966177_cl3_P.1_2021-03-09:0.096202)Branch4424:0.12634,((3146-EPI_ISL_1966335_cl7_P.4_2021-03-22:0.09769,(3309-EPI_ISL_1966506_cl3_P.1_2021-04-01:0.066695,(3143-EPI_ISL_1966332_cl7_P.4_2021-03-22:0,3307-EPI_ISL_1966504_cl7_P.4_2021-04-01:0)Branch3873:0.09135)Branch4373:0.075461)Branch5585:0.042627,(((1291-EPI_ISL_1445092_cl7_P.4_2021-03-08:0.10743,(1290-EPI_ISL_1445091_cl7_P.4_2021-03-08:0,1293-EPI_ISL_1445094_cl7_P.4_2021-03-08:0)Branch4295:0.065452)Branch5058:0.036218,(1292-EPI_ISL_1445093_cl7_P.4_2021-03-08:0.087253,1299-EPI_ISL_1445101_cl7_P.4_2021-03-08:0.086938)Branch5592:0.01457)Branch5901:0.021511,((6925-EPI_ISL_2345823_cl7_P.4_2021-05-05:0,6967-EPI_ISL_2345867_cl7_P.4_2021-05-05:0)Branch4331:0.11036,(3199-EPI_ISL_1966390_cl7_P.4_2021-03-30:0.11716,(3323-EPI_ISL_1966520_cl7_P.4_2021-03-30:0.094327,(6796-EPI_ISL_2345686_cl7_P.4_2021-05-05:0,(2973-EPI_ISL_1966151_cl7_P.4_2021-03-08:0,2975-EPI_ISL_1966153_cl7_P.4_2021-03-08:0)Branch4745:0)Branch4746:0.060565)Branch5942:0.0052215)Branch6046:0.0073838)Branch6177:0.0064181)Branch6298:0.006604)Branch6442:0.016222)Branch6858:0.015025)Branch7393:0.023678,((6837-EPI_ISL_2345731_cl3_P.1_2021-04-30:0.19543,(((4251-EPI_ISL_2086594_cl14_P.1_2021-03-00:0.14966,((5726-EPI_ISL_2274127_cl14_P.1_2021-04-05:0.24294,(((3411-EPI_ISL_1966623_cl14_P.4_2021-04-04:0.15024,4698-EPI_ISL_2171006_cl14_P.4_2021-04-18:0.28158)Branch3905:0.062638,((3500-EPI_ISL_1966721_cl14_P.1_2021-04-05:0.07077,3502-EPI_ISL_1966723_cl14_P.4_2021-04-05:0.087275)Branch3763:0.13943,((2383-EPI_ISL_1795141_cl14_P.1_2021-03-21:0,6477-EPI_ISL_2345344_cl14_P.1_2021-03-21:0)Branch736:0.19249,((6238-EPI_ISL_2345044_cl14_P.1_2021-04-25:0,6239-EPI_ISL_2345045_cl14_P.1_2021-04-25:0)Branch3748:0.10474,(4237-EPI_ISL_2038965_cl14_P.1_2021-02-22:0.06267,(2422-EPI_ISL_1795184_cl14_P.1_2021-03-21:0,6529-EPI_ISL_2345402_cl14_P.1_2021-03-21:0)Branch3749:0.087497)Branch3870:0.015877)Branch3906:0.031409)Branch4024:0.016001)Branch4112:0.013823)Branch4216:0.017281,(7143-EPI_ISL_2348614_cl14_P.1_2021-05-13:0.23069,(6331-EPI_ISL_2345158_cl14_P.1_2021-04-26:0.20422,(7325-EPI_ISL_2385736_cl14_P.1_2021-04-26:0.15376,((4529-EPI_ISL_2157421_cl14_P.1_2021-03-07:0.11501,(4594-EPI_ISL_2157488_cl14_P.1_2021-03-15:0.095891,(4227-EPI_ISL_2038955_cl14_P.1_2021-02-12:0,4517-EPI_ISL_2157408_cl14_P.1_2021-03-03:0)Branch3761:0.070291)Branch3844:0.012892)Branch3876:0.062316,(5717-EPI_ISL_2274118_cl14_P.1_2021-03-31:0.13116,(4231-EPI_ISL_2038959_cl14_P.1_2021-03-03:0.14619,(4239-EPI_ISL_2038967_cl14_P.1_2021-02-28:0.11339,(4214-EPI_ISL_2038941_cl14_P.1_2021-02-09:0.10806,(4240-EPI_ISL_2038968_cl14_P.1_2021-03-04:0.0977,((4222-EPI_ISL_2038950_cl14_P.1_2021-01-27:0,4223-EPI_ISL_2038951_cl14_P.1_2021-01-30:0)Branch3795:0,(4226-EPI_ISL_2038954_cl14_P.1_2021-02-09:0,5721-EPI_ISL_2274122_cl14_P.1_2021-03-04:0)Branch3796:0)Branch3797:0.067365)Branch3934:0.015948)Branch3998:0.0080583)Branch4040:0.0061836)Branch4076:0.0056833)Branch4113:0.0045301)Branch4136:0.0023319)Branch4160:0.0068167)Branch4217:0.0057979)Branch4259:0.011407)Branch4344:0.026591)Branch4609:0.023418,(3329-EPI_ISL_1966534_cl14_B.1.1.28_2021-03-29:0.19631,((4228-EPI_ISL_2038956_cl14_P.1_2021-03-10:0.25238,4232-EPI_ISL_2038960_cl14_P.1_2021-03-17:0.18729)Branch4565:0.0075622,((4221-EPI_ISL_2038949_cl14_P.1_2021-02-19:0.14623,(3337-EPI_ISL_1966544_cl14_B.1.1.28_2021-03-29:0.13355,(3570-EPI_ISL_1966809_cl14_P.4_2021-04-12:0.17937,3572-EPI_ISL_1966811_cl14_P.4_2021-04-12:0.10824)Branch4008:0.03005)Branch4200:0.017971)Branch4329:0.028891,((2612-EPI_ISL_1795384_cl14_P.1_2021-03-21:0,6533-EPI_ISL_2345406_cl14_P.1_2021-03-21:0)Branch3754:0.20352,(((4371-EPI_ISL_2101566_cl14_P.1_2021-04-10:0,4375-EPI_ISL_2101572_cl14_P.1_2021-04-10:0)Branch3750:0.12621,(4362-EPI_ISL_2101546_cl14_P.1_2021-04-19:0,4445-EPI_ISL_2101709_cl14_P.1_2021-04-26:0)Branch3789:0.086928)Branch3979:0.073907,(3994-EPI_ISL_2003127_cl14_P.1_2021-03-31:0.18952,((4217-EPI_ISL_2038945_cl14_P.1_2021-02-11:0.15482,(4219-EPI_ISL_2038947_cl14_P.1_2021-02-15:0.11201,(4208-EPI_ISL_2038935_cl14_P.1_2021-02-05:0.056022,4218-EPI_ISL_2038946_cl14_P.1_2021-02-16:0.085368)Branch3913:0.02483)Branch4009:0.049749)Branch4341:0.0083185,((4465-EPI_ISL_2102018_cl14_P.1_2021-03-22:0,4466-EPI_ISL_2102063_cl14_P.1_2021-03-25:0)Branch3756:0.18356,(4591-EPI_ISL_2157485_cl14_P.1_2021-03-15:0.13295,(4202-EPI_ISL_2038929_cl14_P.1_2021-02-18:0.12063,((4235-EPI_ISL_2038963_cl14_P.1_2021-02-24:0,(4233-EPI_ISL_2038961_cl14_P.1_2021-02-15:0,4234-EPI_ISL_2038962_cl14_P.1_2021-02-15:0)Branch3803:0)Branch3804:0.11329,((2438-EPI_ISL_1795200_cl14_P.1_2021-03-21:0,6550-EPI_ISL_2345423_cl14_P.1_2021-03-21:0)Branch3799:0.1146,(4200-EPI_ISL_2038927_cl14_P.1_2021-02-14:0.10862,(4229-EPI_ISL_2038957_cl14_P.1_2021-01-27:0.11803,(5056-EPI_ISL_2196259_cl14_P.1_2021-03-23:0.091621,(5720-EPI_ISL_2274121_cl14_P.1_2021-03-16:0.095418,((((4212-EPI_ISL_2038939_cl14_P.1_2021-02-08:0,4213-EPI_ISL_2038940_cl14_P.1_2021-02-08:0)Branch3850:0,(4215-EPI_ISL_2038942_cl14_P.1_2021-02-09:0,4216-EPI_ISL_2038943_cl14_P.1_2021-02-09:0)Branch3851:0)Branch3858:0,((4220-EPI_ISL_2038948_cl14_P.1_2021-02-21:0,4224-EPI_ISL_2038952_cl14_P.1_2021-02-01:0)Branch3852:0,(4225-EPI_ISL_2038953_cl14_P.1_2021-02-02:0,4230-EPI_ISL_2038958_cl14_P.1_2021-02-09:0)Branch3853:0)Branch3859:0)Branch3862:0,(((4236-EPI_ISL_2038964_cl14_P.1_2021-02-11:0,4238-EPI_ISL_2038966_cl14_P.1_2021-01-29:0)Branch3854:0,(4745-EPI_ISL_2187734_cl14_P.1_2021-01-21:0,(4199-EPI_ISL_2038926_cl14_P.1_2021-01-16:0,4201-EPI_ISL_2038928_cl14_P.1_2021-02-15:0)Branch3845:0)Branch3855:0)Branch3860:0,(((4203-EPI_ISL_2038930_cl14_P.1_2021-01-22:0,4204-EPI_ISL_2038931_cl14_P.1_2021-02-03:0)Branch3846:0,(4205-EPI_ISL_2038932_cl14_P.1_2021-01-29:0,4206-EPI_ISL_2038933_cl14_P.1_2021-01-29:0)Branch3847:0)Branch3856:0,((4207-EPI_ISL_2038934_cl14_P.1_2021-02-02:0,4209-EPI_ISL_2038936_cl14_P.1_2021-02-07:0)Branch3848:0,(4210-EPI_ISL_2038937_cl14_P.1_2021-02-07:0,4211-EPI_ISL_2038938_cl14_P.1_2021-02-08:0)Branch3849:0)Branch3857:0)Branch3861:0)Branch3863:0)Branch3864:0.063686)Branch4077:0.010049)Branch4135:0.0038106)Branch4174:0.0036431)Branch4203:0.003623)Branch4231:0.0036794)Branch4257:0.0028671)Branch4288:0.0070421)Branch4330:0.0062042)Branch4371:0.0034286)Branch4395:0.0071202)Branch4453:0.004144)Branch4490:0.0042538)Branch4559:0.003337)Branch4615:0.0048497)Branch4686:0.0060631)Branch4755:0.012072)Branch4879:0.0022659)Branch4900:0.092189,(6959-EPI_ISL_2345859_cl3_P.1_2021-04-28:0.13218,(6779-EPI_ISL_2345669_cl7_P.4_2021-05-03:0.22894,6965-EPI_ISL_2345865_cl15_P.4_2021-05-05:0.20673)Branch5912:0.02463)Branch6365:0.024564)Branch7028:0.0043759,((5228-EPI_ISL_2209368_cl3_P.1_2021-05-04:0.17832,6928-EPI_ISL_2345826_cl3_P.1_2021-04-30:0.16846)Branch6886:0.0043563,((5286-EPI_ISL_2209664_cl3_P.1_2021-04-28:0.22971,(5294-EPI_ISL_2209721_cl3_P.1_2021-04-28:0.14811,6824-EPI_ISL_2345718_cl3_P.1_2021-04-29:0.18113)Branch6670:0.003536)Branch6778:0.0061845,(6845-EPI_ISL_2345739_cl3_P.1_2021-04-30:0.14304,(6949-EPI_ISL_2345848_cl3_P.1_2021-04-28:0.11664,(5311-EPI_ISL_2209872_cl3_P.4_2021-04-30:0.14637,(6833-EPI_ISL_2345727_cl3_P.1_2021-04-30:0.10331,(5541-EPI_ISL_2248766_cl3_P.1_2021-01-28:0,6970-EPI_ISL_2345870_cl3_P.1_2021-04-28:0)Branch4960:0.060666)Branch6425:0.0097642)Branch6679:0.0029384)Branch6774:0.0021932)Branch6851:0.0034325)Branch6994:0.0016762)Branch7060:0.0029366)Branch7182:0.003298)Branch7311:0.023474,((2282-EPI_ISL_1752645_cl3_P.1_2021-04-05:0.15837,3663-EPI_ISL_1966924_cl3_P.1_2021-04-07:0.088771)Branch5653:0.063483,((7109-EPI_ISL_2346075_cl7_P.4_2021-03-15:0.22003,(7108-EPI_ISL_2346073_cl7_P.4_2021-03-13:0.19554,(3044-EPI_ISL_1966226_cl10_P.4_2021-03-15:0.23246,(295-EPI_ISL_1078992_cl10_P.1_2021-01-15:0.17395,(304-EPI_ISL_1079008_cl10_P.1_2021-02-11:0.14078,(1942-EPI_ISL_1533711_cl10_P.1_2021-02-24:0.14911,(337-EPI_ISL_1096124_cl10_P.1_2021-01-28:0.070324,8682-EPI_ISL_981385_cl10_P.1_2021-01-25:0.052289)Branch4649:0.029951)Branch5035:0.0058536)Branch5174:0.0030773)Branch5268:0.017022)Branch5621:0.014704)Branch5941:0.0059308)Branch6049:0.01661,(899-EPI_ISL_1196296_cl3_P.1_2021-02-05:0.23781,(581-EPI_ISL_1171672_cl3_P.1_2021-01-26:0.19448,(1941-EPI_ISL_1533709_cl3_P.1_2021-03-02:0.13812,((1080-EPI_ISL_1219033_cl3_P.1_2021-01-22:0.13498,1271-EPI_ISL_1381069_cl3_P.1_2021-03-02:0.093982)Branch5240:0.027765,(8638-EPI_ISL_943987_cl3_P.1_2021-01-20:0.11735,(1078-EPI_ISL_1219030_cl3_P.1_2021-01-23:0.1059,(6873-EPI_ISL_2345770_cl3_P.1_2021-04-30:0.090455,(1077-EPI_ISL_1219029_cl3_P.1_2021-01-23:0,1081-EPI_ISL_1219036_cl3_P.1_2021-01-21:0)Branch4401:0.061395)Branch5378:0.0075893)Branch5547:0.0069961)Branch5686:0.007273)Branch5898:0.0063044)Branch6039:0.0063676)Branch6150:0.0024715)Branch6198:0.0068641)Branch6330:0.038724)Branch7406:0.022117)Branch7723:0.0022236)Branch7749:0.0034322)Branch7786:0.0014203)Branch7802:0.0018282)Branch7823:0.0020953)Branch7845:0.00098103,(((((6344-EPI_ISL_2345175_cl3_P.1_2021-04-26:0,6758-EPI_ISL_2345646_cl3_P.1_2021-05-04:0)Branch3927:0.16771,(3893-EPI_ISL_1967209_cl3_P.1_2021-04-20:0.086769,(3097-EPI_ISL_1966282_cl7_P.4_2021-03-22:0.12739,3155-EPI_ISL_1966346_cl7_P.4_2021-03-22:0.11316)Branch5228:0.029785)Branch5907:0.0092823)Branch6100:0.073325,(((5662-EPI_ISL_2274058_cl3_P.1_2021-03-27:0.12144,5664-EPI_ISL_2274060_cl3_P.1_2021-04-11:0.15094)Branch6089:0.050143,(4973-EPI_ISL_2188015_cl15_P.4_2021-05-04:0.15324,(4933-EPI_ISL_2187969_cl7_P.4_2021-04-09:0.099391,(4901-EPI_ISL_2187933_cl3_P.1_2021-03-31:0.086895,(4154-EPI_ISL_2017361_cl3_P.1_2021-04-12:0,4932-EPI_ISL_2187968_cl3_P.1_2021-04-09:0)Branch4458:0.058078)Branch5450:0.012102)Branch5687:0.021001)Branch6143:0.049639)Branch7557:0.0151,((5990-EPI_ISL_2344702_cl3_P.1_2021-04-08:0.1195,(4635-EPI_ISL_2157533_cl3_P.1_2021-04-09:0.20844,(((3168-EPI_ISL_1966359_cl7_P.4_2021-03-30:0.092561,3601-EPI_ISL_1966844_cl10_P.1_2021-04-08:0.065484)Branch4154:0.027475,(6131-EPI_ISL_2344890_cl10_P.1_2021-04-21:0.059938,6863-EPI_ISL_2345759_cl10_P.1_2021-04-28:0.0807)Branch4232:0.017431)Branch4360:0.08899,(3735-EPI_ISL_1967018_cl10_P.1_2021-04-07:0.22526,(6370-EPI_ISL_2345209_cl15_P.4_2021-04-27:0.15098,6394-EPI_ISL_2345245_cl10_P.1_2021-04-27:0.088587)Branch4775:0.04421)Branch5612:0.0068895)Branch5819:0.028054)Branch6296:0.015577)Branch6625:0.031523,(7000-EPI_ISL_2345916_cl3_P.1_2021-04-20:0.29432,(4511-EPI_ISL_2157402_cl3_P.1_2021-03-02:0.12218,5234-EPI_ISL_2209397_cl3_P.1_2021-04-22:0.15147)Branch6318:0.021686)Branch6924:0.023706)Branch7638:0.010517)Branch7722:0.0071983)Branch7807:0.0029754,((((2832-EPI_ISL_1858809_cl3_P.1_2021-03-25:0.15366,((2516-EPI_ISL_1795281_cl3_P.1_2021-03-22:0,6642-EPI_ISL_2345519_cl3_P.1_2021-03-22:0)Branch3898:0.15721,((((2514-EPI_ISL_1795279_cl3_P.1_2021-03-22:0,2515-EPI_ISL_1795280_cl3_P.1_2021-03-22:0)Branch4001:0,(2517-EPI_ISL_1795282_cl3_P.1_2021-03-22:0,2518-EPI_ISL_1795283_cl3_P.1_2021-03-22:0)Branch4002:0)Branch4005:0,((6640-EPI_ISL_2345517_cl3_P.1_2021-03-22:0,6641-EPI_ISL_2345518_cl3_P.1_2021-03-22:0)Branch4003:0,(6643-EPI_ISL_2345520_cl3_P.1_2021-03-22:0,6644-EPI_ISL_2345521_cl3_P.1_2021-03-22:0)Branch4004:0)Branch4006:0)Branch4007:0.11702,((2520-EPI_ISL_1795285_cl3_P.1_2021-03-22:0,6646-EPI_ISL_2345523_cl3_P.1_2021-03-22:0)Branch4035:0.10024,((2513-EPI_ISL_1795278_cl3_P.1_2021-03-23:0,2519-EPI_ISL_1795284_cl3_P.1_2021-03-23:0)Branch4253:0,(6639-EPI_ISL_2345516_cl3_P.1_2021-03-23:0,6645-EPI_ISL_2345522_cl3_P.1_2021-03-23:0)Branch4254:0)Branch4255:0.068788)Branch5021:0.01096)Branch5337:0.0083154)Branch5490:0.074577)Branch7450:0.021255,((4410-EPI_ISL_2101639_cl3_P.1_2021-04-08:0.15748,5076-EPI_ISL_2196279_cl3_P.1_2021-03-26:0.18256)Branch7407:0.018038,((((2881-EPI_ISL_1858992_cl3_P.1_2021-03-25:0.10719,(2165-EPI_ISL_1664200_cl3_P.1_2021-03-27:0.11579,4340-EPI_ISL_2101510_cl3_P.1_2021-04-19:0.11767)Branch7011:0.0042162)Branch7224:0.0033457,((4417-EPI_ISL_2101653_cl3_P.1_2021-04-13:0.1137,(4310-EPI_ISL_2101456_cl3_P.1_2021-04-14:0.14833,4328-EPI_ISL_2101494_cl3_P.1_2021-04-18:0.1266)Branch6139:0.035614)Branch7120:0.0039683,(((4641-EPI_ISL_2157539_cl3_P.1_2021-04-13:0,5006-EPI_ISL_2196207_cl3_P.1_2021-04-06:0)Branch4260:0.10889,(5007-EPI_ISL_2196208_cl3_P.1_2021-04-06:0.082305,((2875-EPI_ISL_1858975_cl3_P.1_2021-03-25:0,4301-EPI_ISL_2101436_cl3_P.1_2021-04-22:0)Branch4681:0,(5002-EPI_ISL_2196203_cl3_P.1_2021-03-26:0,7195-EPI_ISL_2385482_cl3_P.1_2021-04-30:0)Branch4682:0)Branch4683:0.056498)Branch5798:0.01157)Branch6048:0.041926,(5701-EPI_ISL_2274101_cl3_P.1_2021-03-09:0.10254,(4367-EPI_ISL_2101553_cl3_P.1_2021-04-19:0.098995,(4950-EPI_ISL_2187988_cl3_P.1_2021-04-27:0.10819,(4433-EPI_ISL_2101680_cl3_P.1_2021-04-14:0.091492,(5110-EPI_ISL_2196315_cl3_P.1_2021-04-14:0.075184,((4083-EPI_ISL_2008967_cl3_P.1_2021-04-19:0,4373-EPI_ISL_2101570_cl3_P.1_2021-04-10:0)Branch5349:0,(4374-EPI_ISL_2101571_cl3_P.1_2021-04-10:0,(2659-EPI_ISL_1821209_cl3_P.1_2021-03-19:0,2834-EPI_ISL_1858814_cl3_P.1_2021-03-25:0)Branch5348:0)Branch5350:0)Branch5351:0.046634)Branch6506:0.0079557)Branch6719:0.0013526)Branch6775:0.0041314)Branch6962:0.0033105)Branch7134:0.0023282)Branch7263:0.00068139)Branch7309:0.0023161)Branch7442:0.0015973,(5100-EPI_ISL_2196303_cl3_P.1_2021-04-12:0.1141,(4418-EPI_ISL_2101655_cl3_P.1_2021-04-12:0.10098,7348-EPI_ISL_2385776_cl3_P.1_2021-04-26:0.064598)Branch5931:0.04935)Branch7464:0.00098591)Branch7499:0.0047372,((2750-EPI_ISL_1858442_cl3_P.1_2021-04-09:0.23299,(((2797-EPI_ISL_1858666_cl3_P.1_2021-04-15:0.07179,4387-EPI_ISL_2101590_cl3_P.1_2021-04-23:0.056532)Branch4739:0.071042,(2872-EPI_ISL_1858964_cl3_P.1_2021-03-26:0.15338,(2800-EPI_ISL_1858680_cl3_P.1_2021-04-15:0.10933,((4314-EPI_ISL_2101468_cl3_P.1_2021-04-18:0,5112-EPI_ISL_2196317_cl3_P.1_2021-04-15:0)Branch4180:0.11618,(4411-EPI_ISL_2101640_cl3_P.1_2021-04-08:0.097832,(2837-EPI_ISL_1858822_cl3_P.1_2021-03-25:0.096406,(2129-EPI_ISL_1664142_cl3_P.1_2021-03-26:0.092512,((6825-EPI_ISL_2345719_cl3_P.1_2021-05-05:0,7233-EPI_ISL_2385548_cl3_P.1_2021-05-03:0)Branch4506:0,((4344-EPI_ISL_2101515_cl3_P.1_2021-04-22:0,4429-EPI_ISL_2101671_cl3_P.1.2_2021-04-20:0)Branch4504:0,(4543-EPI_ISL_2157436_cl3_P.1_2021-03-09:0,5699-EPI_ISL_2274099_cl3_P.1_2021-04-14:0)Branch4505:0)Branch4507:0)Branch4508:0.05532)Branch5478:0.009532)Branch5679:0.0051003)Branch5853:0.0055146)Branch5987:0.0030088)Branch6041:0.0040527)Branch6110:0.0034752)Branch6175:0.011361,(3968-EPI_ISL_1967295_cl7_P.4_2021-04-18:0.31901,7304-EPI_ISL_2385693_cl3_P.1_2021-04-25:0.20407)Branch6280:0.0069712)Branch6420:0.034432)Branch7457:0.0023852,((2747-EPI_ISL_1858426_cl3_P.1_2021-04-08:0.25272,((7318-EPI_ISL_2385718_cl3_P.1_2021-04-26:0.2021,(2776-EPI_ISL_1858590_cl3_P.1_2021-04-16:0.15943,(2823-EPI_ISL_1858761_cl3_P.1_2021-03-25:0.15614,(4646-EPI_ISL_2157545_cl3_P.1_2021-04-22:0.1112,(7285-EPI_ISL_2385648_cl3_P.1_2021-05-07:0.11181,(2813-EPI_ISL_1858730_cl3_P.1_2021-04-14:0.085717,(5143-EPI_ISL_2196349_cl3_P.1_2021-03-30:0,(2777-EPI_ISL_1858592_cl3_P.1_2021-04-16:0,4994-EPI_ISL_2196195_cl3_P.1_2021-03-02:0)Branch4610:0)Branch4611:0.059937)Branch5786:0.0093924)Branch5998:0.0069182)Branch6121:0.0066844)Branch6250:0.0035308)Branch6333:0.0023507)Branch6383:0.0055841,(2164-EPI_ISL_1664199_cl3_P.1_2021-03-27:0.19842,3568-EPI_ISL_1966807_cl7_P.4_2021-04-12:0.26983)Branch6423:0.0045002)Branch6527:0.0040095)Branch6607:0.026877,((2847-EPI_ISL_1858860_cl3_P.1_2021-03-25:0.10842,(2845-EPI_ISL_1858847_cl3_P.1_2021-03-25:0.11455,(7213-EPI_ISL_2385513_cl3_P.1_2021-04-30:0,7229-EPI_ISL_2385536_cl3_P.1_2021-05-04:0)Branch4126:0.11842)Branch5889:0.0021171)Branch5946:0.049652,(7271-EPI_ISL_2385629_cl3_P.1_2021-05-05:0.17561,7300-EPI_ISL_2385676_cl3_P.1_2021-04-27:0.24564)Branch6627:0.020238)Branch7331:0.0040916)Branch7479:0.0014428)Branch7518:0.0057554)Branch7618:0.0095832)Branch7710:0.0040012)Branch7754:0.0044711,((6213-EPI_ISL_2345005_cl3_P.1_2021-04-23:0.18195,((2566-EPI_ISL_1795333_cl3_P.1_2021-03-24:0,6712-EPI_ISL_2345594_cl3_P.1_2021-03-24:0)Branch3899:0.097866,(2558-EPI_ISL_1795325_cl3_P.1_2021-03-24:0,6704-EPI_ISL_2345586_cl3_P.1_2021-03-24:0)Branch4016:0.064974)Branch4489:0.13137)Branch7468:0.022761,(7011-EPI_ISL_2345933_cl3_P.1_2021-04-20:0.19134,(6812-EPI_ISL_2345704_cl7_P.4_2021-05-03:0.221,(2140-EPI_ISL_1664153_cl3_P.1_2021-03-24:0.078475,7283-EPI_ISL_2385642_cl3_P.1_2021-05-04:0.15178)Branch5914:0.039969)Branch6863:0.026484)Branch7641:0.014121)Branch7768:0.0030763)Branch7808:0.0021012,(((2722-EPI_ISL_1858304_cl3_P.1_2021-04-08:0.1881,4008-EPI_ISL_2003142_cl3_P.1_2021-03-27:0.1238)Branch6862:0.027159,(5050-EPI_ISL_2196253_cl3_P.1_2021-04-26:0.22325,((3804-EPI_ISL_1967102_cl3_P.1_2021-04-07:0.10105,3822-EPI_ISL_1967126_cl3_P.1_2021-04-08:0.175)Branch4293:0.12264,((3662-EPI_ISL_1966923_cl3_P.1_2021-04-07:0,3664-EPI_ISL_1966925_cl3_P.1_2021-04-07:0)Branch4011:0.12744,(3519-EPI_ISL_1966747_cl7_P.4_2021-04-14:0,3536-EPI_ISL_1966768_cl7_P.4_2021-04-14:0)Branch4049:0.11778)Branch5584:0.036494)Branch6335:0.043742)Branch7569:0.010298)Branch7678:0.012819,((((2733-EPI_ISL_1858346_cl3_P.1_2021-04-09:0.20794,(4441-EPI_ISL_2101692_cl3_P.1_2021-04-19:0.15544,(4409-EPI_ISL_2101638_cl3_P.1_2021-04-08:0.11348,(7217-EPI_ISL_2385518_cl3_P.1_2021-05-01:0.11898,(4995-EPI_ISL_2196196_cl3_P.1_2021-03-02:0.061291,6084-EPI_ISL_2344831_cl3_P.1_2021-04-20:0.093657)Branch5473:0.0075056)Branch5636:0.001655)Branch5667:0.015225)Branch6058:0.013798)Branch6332:0.032596,(3743-EPI_ISL_1967026_cl3_P.1_2021-04-08:0.21376,((2544-EPI_ISL_1795311_cl3_P.1_2021-03-22:0,2555-EPI_ISL_1795322_cl3_P.1_2021-03-23:0)Branch3893:0,(6678-EPI_ISL_2345560_cl3_P.1_2021-03-22:0,6700-EPI_ISL_2345582_cl3_P.1_2021-03-23:0)Branch3894:0)Branch3895:0.22737)Branch7247:0.0025527)Branch7353:0.0047281,(((6209-EPI_ISL_2344998_cl3_P.1_2021-04-21:0.20082,(6180-EPI_ISL_2344961_cl3_P.1_2021-04-22:0.068277,(6932-EPI_ISL_2345830_cl3_P.1_2021-04-27:0,6978-EPI_ISL_2345878_cl3_P.1_2021-04-28:0)Branch4146:0.11139)Branch5801:0.019653)Branch6205:0.031783,(5313-EPI_ISL_2209883_cl3_P.1_2021-04-30:0.19303,((5184-EPI_ISL_2209086_cl15_P.4_2021-04-28:0.099724,(6921-EPI_ISL_2345819_cl15_P.4_2021-04-30:0.058725,6934-EPI_ISL_2345832_cl15_P.4_2021-04-25:0.092082)Branch4375:0.01776)Branch4547:0.091706,(3992-EPI_ISL_2003121_cl3_P.1_2021-03-30:0.13136,((3645-EPI_ISL_1966896_cl3_P.1_2021-04-09:0.088526,6197-EPI_ISL_2344984_cl3_P.1_2021-04-22:0.11393)Branch5258:0.02573,(3512-EPI_ISL_1966734_cl3_P.1_2021-04-12:0.10576,(6882-EPI_ISL_2345779_cl3_P.1_2021-04-30:0.10468,(6177-EPI_ISL_2344957_cl3_P.1_2021-04-23:0.10616,(6204-EPI_ISL_2344993_cl3_P.1_2021-04-20:0.091452,((2595-EPI_ISL_1795365_cl3_P.1_2021-03-22:0,3858-EPI_ISL_1967168_cl3_P.1_2021-04-09:0)Branch4412:0,(6192-EPI_ISL_2344977_cl3_P.1_2021-04-23:0,6753-EPI_ISL_2345640_cl3_P.1_2021-03-22:0)Branch4413:0)Branch4414:0.058686)Branch5367:0.0066521)Branch5513:0.0058562)Branch5637:0.004223)Branch5796:0.0049871)Branch5887:0.010885)Branch6113:0.0088877)Branch6291:0.023293)Branch6881:0.0049599)Branch7069:0.0086318,((3499-EPI_ISL_1966720_cl7_P.4_2021-04-06:0.11718,(3406-EPI_ISL_1966618_cl7_P.4_2021-04-04:0.090567,(2426-EPI_ISL_1795188_cl3_P.1_2021-03-21:0,6536-EPI_ISL_2345409_cl3_P.1_2021-03-21:0)Branch4423:0.067478)Branch5594:0.044073)Branch6562:0.021875,((3648-EPI_ISL_1966903_cl3_P.1_2021-04-09:0.15822,(3819-EPI_ISL_1967122_cl3_P.1_2021-04-08:0.21992,7121-EPI_ISL_2346087_cl3_P.1_2021-04-15:0.21155)Branch6833:0.00912)Branch7169:0.0043871,((2153-EPI_ISL_1664183_cl3_P.1_2021-03-26:0.16101,(1984-EPI_ISL_1534011_cl3_P.1_2021-03-11:0.18687,((1850-EPI_ISL_1494998_cl3_P.1_2021-02-27:0.10174,(5000-EPI_ISL_2196201_cl3_P.1_2021-03-26:0,(2811-EPI_ISL_1858721_cl3_P.1_2021-04-12:0,4998-EPI_ISL_2196199_cl3_P.1_2021-03-30:0)Branch4014:0)Branch4015:0.065929)Branch4497:0.029507,(2851-EPI_ISL_1858892_cl3_P.1_2021-03-25:0.13867,7320-EPI_ISL_2385727_cl3_P.1_2021-04-27:0.1718)Branch4520:0.029157)Branch4883:0.0072966)Branch4992:0.083589)Branch6990:0.0082693,(238-EPI_ISL_1068270_cl3_P.1_2021-01-11:0.17202,(8714-EPI_ISL_985313_cl3_P.1_2021-01-19:0.16127,((3996-EPI_ISL_2003130_cl3_P.1_2021-03-30:0.11421,((2394-EPI_ISL_1795154_cl3_P.1_2021-03-21:0,6492-EPI_ISL_2345363_cl3_P.1_2021-03-21:0)Branch4432:0.10982,(4515-EPI_ISL_2157406_cl3_P.1_2021-03-03:0.11147,(7056-EPI_ISL_2346000_cl3_P.1_2021-04-07:0.097423,((8718-EPI_ISL_985317_cl3_P.1_2021-01-19:0,(83-EPI_ISL_1068114_cl3_P.1_2020-12-23:0,126-EPI_ISL_1068157_cl3_P.1_2020-12-28:0)Branch5066:0)Branch5069:0,((931-EPI_ISL_1213204_cl3_P.1_2021-01-18:0,4579-EPI_ISL_2157472_cl3_P.1_2021-03-11:0)Branch5067:0,(5806-EPI_ISL_2298834_cl3_P.1_2021-02-18:0,8704-EPI_ISL_985303_cl3_P.1_2021-01-19:0)Branch5068:0)Branch5070:0)Branch5071:0.050026)Branch6281:0.010071)Branch6550:0.0033012)Branch6634:0.0042889)Branch6768:0.0064823,((2419-EPI_ISL_1795181_cl3_P.1_2021-03-21:0,6525-EPI_ISL_2345398_cl3_P.1_2021-03-21:0)Branch4324:0.13678,(7138-EPI_ISL_2348606_cl3_P.1_2021-05-08:0.15242,(5678-EPI_ISL_2274076_cl3_P.1_2021-03-25:0,5679-EPI_ISL_2274077_cl3_P.1_2021-03-09:0)Branch3911:0.2061)Branch6777:0.0042533)Branch6933:0.0029018)Branch7055:0.0017994)Branch7140:0.00063008)Branch7163:0.0031814)Branch7303:0.0012127)Branch7361:0.00052125)Branch7379:0.00099762)Branch7415:0.0029574)Branch7498:0.024093,((((1467-EPI_ISL_1464632_cl3_P.1_2021-03-15:0.18132,5713-EPI_ISL_2274113_cl3_P.1_2021-03-30:0.28405)Branch7013:0.02779,(2115-EPI_ISL_1664127_cl3_P.1_2021-03-26:0.17102,((4460-EPI_ISL_2101740_cl3_P.1_2021-04-12:0.22467,(2870-EPI_ISL_1858960_cl3_P.1_2021-03-26:0.097522,2871-EPI_ISL_1858963_cl3_P.1_2021-03-26:0.071179)Branch3831:0.18568)Branch5617:0.057192,(2822-EPI_ISL_1858756_cl3_P.1_2021-04-13:0.18916,(2884-EPI_ISL_1858998_cl3_P.1_2021-03-25:0.21147,(2732-EPI_ISL_1858344_cl3_P.1_2021-04-09:0.1692,(2869-EPI_ISL_1858957_cl3_P.1_2021-03-26:0.099745,5128-EPI_ISL_2196334_cl3_P.1.2_2021-04-21:0.067334)Branch5618:0.013654)Branch5985:0.0060074)Branch6093:0.0066253)Branch6220:0.028157)Branch6939:0.006957)Branch7177:0.022107)Branch7682:0.0063765,((7206-EPI_ISL_2385497_cl3_P.1_2021-05-01:0.25469,(6087-EPI_ISL_2344834_cl3_P.1_2021-04-20:0.27731,(3723-EPI_ISL_1966996_cl3_P.1_2021-04-01:0.16975,6338-EPI_ISL_2345169_cl3_P.1_2021-04-24:0.12893)Branch6075:0.043926)Branch7295:0.023349)Branch7713:0.0031031,(((((7201-EPI_ISL_2385491_cl3_P.1_2021-04-30:0,7250-EPI_ISL_2385583_cl3_P.1_2021-05-04:0)Branch3969:0.1844,(5626-EPI_ISL_2249443_cl3_P.1_2021-03-06:0.25297,(5624-EPI_ISL_2249438_cl3_P.1_2021-02-23:0.21143,5625-EPI_ISL_2249439_cl10_P.1_2021-02-22:0.15663)Branch5558:0.0054087)Branch5656:0.047903)Branch6688:0.033596,(5149-EPI_ISL_2196359_cl3_P.1_2021-03-28:0.3887,(2107-EPI_ISL_1664116_cl3_P.1_2021-03-24:0.14983,2779-EPI_ISL_1858610_cl3_P.1_2021-04-13:0.13891)Branch6921:0.0053034)Branch7155:0.019997)Branch7651:0.0067269,((((4458-EPI_ISL_2101732_cl3_P.1_2021-04-26:0.096414,7237-EPI_ISL_2385561_cl3_P.1_2021-05-05:0.071699)Branch3841:0.19691,(2158-EPI_ISL_1664192_cl3_P.1_2021-03-26:0.11033,7238-EPI_ISL_2385562_cl3_P.1_2021-05-03:0.12037)Branch5201:0.032627)Branch6003:0.065399,(4645-EPI_ISL_2157544_cl3_P.1_2021-04-20:0.13317,(4183-EPI_ISL_2017456_cl3_P.1_2021-03-30:0.26821,(4936-EPI_ISL_2187972_cl7_P.4_2021-04-09:0.19857,6321-EPI_ISL_2345146_cl15_P.4_2021-04-26:0.19946)Branch4820:0.064348)Branch6116:0.0088072)Branch6276:0.048071)Branch7621:0.0084651,((4607-EPI_ISL_2157501_cl3_P.1_2021-03-20:0.26335,(4342-EPI_ISL_2101513_cl3_P.1_2021-04-20:0.2335,4675-EPI_ISL_2170897_cl3_P.1_2021-04-05:0.16794)Branch7062:0.0074048)Branch7356:0.014942,(((5692-EPI_ISL_2274092_cl3_P.1_2021-02-08:0.1769,((4984-EPI_ISL_2196185_cl3_P.1_2021-03-01:0,4985-EPI_ISL_2196186_cl3_P.1_2021-03-02:0)Branch3772:0.15629,((3643-EPI_ISL_1966893_cl10_P.1_2021-04-06:0.17471,((5396-EPI_ISL_2227562_cl3_P.1_2021-03-15:0,5397-EPI_ISL_2227563_cl3_P.1_2021-03-15:0)Branch731:0.15769,(2329-EPI_ISL_1795081_cl3_P.1_2021-03-22:0,6666-EPI_ISL_2345546_cl3_P.1_2021-03-22:0)Branch3757:0.13677)Branch4059:0.0044617)Branch4085:0.022173,(((1878-EPI_ISL_1498380_cl9_P.1_2021-02-17:0.13728,((4696-EPI_ISL_2170979_cl9_P.4_2021-04-18:0,4697-EPI_ISL_2170981_cl9_P.4_2021-04-18:0)Branch502:0.080073,(1395-EPI_ISL_1445207_cl9_P.4_2021-03-15:0.092928,4680-EPI_ISL_2170913_cl9_P.4_2021-03-15:0.077239)Branch982:0.033873)Branch3751:0.042594)Branch3790:0.074183,((1462-EPI_ISL_1464627_cl9_P.1_2021-03-09:0.40766,((3444-EPI_ISL_1966659_cl9_P.1_2021-04-06:0.27511,(3453-EPI_ISL_1966669_cl9_P.4_2021-04-05:0.22842,(1114-EPI_ISL_1261123_cl9_P.1_2021-01-19:0.12932,(1083-EPI_ISL_1219132_cl9_P.1_2021-01-21:0.094818,(225-EPI_ISL_1068256_cl9_P.1_2020-12-23:0,1113-EPI_ISL_1261122_cl9_P.1_2020-12-23:0)Branch112:0.066022)Branch202:0.026502)Branch234:0.056785)Branch319:0.27648)Branch3764:0.049316,(((4681-EPI_ISL_2170914_cl9_P.4_2021-03-16:0.079421,(4682-EPI_ISL_2170915_cl9_P.4_2021-03-16:0,4684-EPI_ISL_2170928_cl9_P.4_2021-03-22:0)Branch259:0.064269)Branch351:0.1332,(5355-EPI_ISL_2210238_cl9_P.4_2021-05-03:0.1098,6884-EPI_ISL_2345781_cl9_P.4_2021-05-03:0.1047)Branch456:0.093219)Branch3735:0.077496,(7252-EPI_ISL_2385585_cl9_P.1_2021-05-05:0.39757,(6899-EPI_ISL_2345796_cl9_P.4_2021-04-30:0.23609,(4459-EPI_ISL_2101738_cl9_P.1_2021-04-22:0.19886,((5043-EPI_ISL_2196245_cl9_P.1_2021-04-06:0.11236,(7258-EPI_ISL_2385593_cl9_P.1_2021-05-06:0.094741,(7253-EPI_ISL_2385586_cl9_P.1_2021-05-05:0.062698,7254-EPI_ISL_2385587_cl9_P.1_2021-05-05:0.075985)Branch314:0.020546)Branch355:0.016966)Branch399:0.12227,((3588-EPI_ISL_1966831_cl9_P.4_2021-04-08:0.07904,4174-EPI_ISL_2017437_cl9_P.4_2021-04-26:0.091211)Branch485:0.049822,(3310-EPI_ISL_1966507_cl9_P.4_2021-03-31:0.099253,(3507-EPI_ISL_1966729_cl9_P.1_2021-04-12:0.10724,(6058-EPI_ISL_2344800_cl9_P.1_2021-04-19:0.1183,(1463-EPI_ISL_1464628_cl9_P.1_2021-03-11:0,7073-EPI_ISL_2346032_cl9_P.1_2021-04-05:0)Branch307:0.077851)Branch489:0.012361)Branch534:0.010677)Branch585:0.024529)Branch780:0.03312)Branch3740:0.013891)Branch3753:0.018312)Branch3770:0.028903)Branch3794:0.010128)Branch3817:0.0028211)Branch3819:0.0035444)Branch3823:0.015344,(6212-EPI_ISL_2345004_cl9_P.1_2021-04-23:0.29959,(3355-EPI_ISL_1966567_cl9_P.1.2_2021-04-05:0.29615,((5254-EPI_ISL_2209499_cl9_P.1_2021-05-05:0,6935-EPI_ISL_2345833_cl9_P.1_2021-05-05:0)Branch287:0.23371,(7330-EPI_ISL_2385742_cl9_P.1_2021-04-27:0.22614,(((6771-EPI_ISL_2345661_cl9_P.1.2_2021-05-03:0.080426,(3944-EPI_ISL_1967267_cl9_P.1.2_2021-04-19:0,3950-EPI_ISL_1967274_cl9_P.1.2_2021-04-19:0)Branch337:0.077619)Branch538:0.093187,(5041-EPI_ISL_2196243_cl9_P.1_2021-04-12:0.14533,(2082-EPI_ISL_1628359_cl9_P.1_2021-03-15:0.14387,(2076-EPI_ISL_1628353_cl9_P.1_2021-03-13:0,(2072-EPI_ISL_1628349_cl9_P.1_2021-03-13:0,2075-EPI_ISL_1628352_cl9_P.1_2021-03-13:0)Branch304:0)Branch305:0.1057)Branch591:0.069076)Branch3755:0.012771)Branch3765:0.017282,(3889-EPI_ISL_1967205_cl9_P.1_2021-04-20:0.16155,(2723-EPI_ISL_1858312_cl9_P.1_2021-04-09:0.093452,(3404-EPI_ISL_1966616_cl9_P.4_2021-04-04:0.11425,6009-EPI_ISL_2344736_cl9_P.1_2021-04-18:0.11806)Branch3745:0.013166)Branch3758:0.012408)Branch3768:0.012906)Branch3783:0.013913)Branch3791:0.006727)Branch3798:0.014631)Branch3826:0.010602)Branch3832:0.0025624)Branch3837:0.037843)Branch3939:0.031722,(6774-EPI_ISL_2345664_cl15_P.4_2021-04-29:0.19296,(1977-EPI_ISL_1534004_cl9_P.1_2021-02-23:0.14265,5036-EPI_ISL_2196237_cl9_P.1_2021-02-24:0.15908)Branch3891:0.037077)Branch4029:0.01359)Branch4102:0.019716)Branch4250:0.011295)Branch4336:0.067489)Branch5238:0.067106,(7279-EPI_ISL_2385638_cl3_P.1_2021-05-05:0.17738,(2862-EPI_ISL_1858933_cl3_P.1_2021-03-25:0,2863-EPI_ISL_1858934_cl3_P.1_2021-03-25:0)Branch4281:0.13356)Branch6619:0.0027242)Branch6693:0.031101,(5676-EPI_ISL_2274073_cl3_P.1_2021-05-03:0.27156,(3681-EPI_ISL_1966947_cl3_P.1_2021-04-05:0.22576,6127-EPI_ISL_2344884_cl3_P.1_2021-04-19:0.23592)Branch6357:0.035046)Branch7374:0.013143)Branch7642:0.0023388)Branch7661:0.0046181)Branch7693:0.0011013)Branch7704:0.003067,(((4003-EPI_ISL_2003137_cl3_P.1_2021-03-12:0.26655,(5073-EPI_ISL_2196276_cl3_P.1_2021-03-26:0.26413,(3684-EPI_ISL_1966951_cl15_P.4_2021-04-08:0.30064,4395-EPI_ISL_2101612_cl3_P.1_2021-04-15:0.26107)Branch6661:0.02216)Branch7360:0.0089681)Branch7573:0.0086861,((515-EPI_ISL_1164970_cl3_P.1_2021-02-05:0.17262,6306-EPI_ISL_2345127_cl3_P.1_2021-04-25:0.33279)Branch6692:0.029564,((6200-EPI_ISL_2344988_cl3_P.1_2021-04-23:0.15857,(5197-EPI_ISL_2209212_cl15_P.4_2021-04-13:0,5261-EPI_ISL_2209537_cl15_P.4_2021-04-13:0)Branch3897:0.16944)Branch5847:0.044358,(3430-EPI_ISL_1966644_cl7_P.4_2021-04-04:0.1428,(3514-EPI_ISL_1966736_cl3_P.1_2021-04-14:0.17385,(4026-EPI_ISL_2003163_cl3_P.1_2021-03-29:0,7035-EPI_ISL_2345960_cl3_P.1_2021-04-05:0)Branch4017:0.13877)Branch5921:0.0050712)Branch6037:0.035032)Branch6827:0.024096)Branch7608:0.0061281)Branch7666:0.004789,(((4833-EPI_ISL_2187854_cl7_P.4_2021-03-08:0.19561,(4953-EPI_ISL_2187993_cl7_P.4_2021-05-03:0,4961-EPI_ISL_2188003_cl7_P.4_2021-05-03:0)Branch4301:0.087442)Branch5623:0.035839,(4882-EPI_ISL_2187914_cl3_P.1_2021-03-29:0.16093,(6346-EPI_ISL_2345177_cl3_P.1_2021-04-26:0.17869,(4923-EPI_ISL_2187958_cl3_P.1_2021-04-07:0.14689,(4176-EPI_ISL_2017448_cl3_P.1_2021-04-14:0.12189,(4860-EPI_ISL_2187886_cl3_P.1_2021-03-15:0.11499,(4979-EPI_ISL_2188021_cl3_P.1_2021-05-05:0.10326,(4864-EPI_ISL_2187892_cl3_P.1_2021-03-16:0.097027,((4792-EPI_ISL_2187796_cl3_P.1_2021-02-17:0,6714-EPI_ISL_2345596_cl3_P.1_2021-03-24:0)Branch4439:0,(7139-EPI_ISL_2348608_cl3_P.1_2021-05-10:0,(2567-EPI_ISL_1795334_cl3_P.1_2021-03-24:0,4129-EPI_ISL_2017303_cl3_P.1_2021-02-22:0)Branch4438:0)Branch4440:0)Branch4441:0.061117)Branch5479:0.0077293)Branch5642:0.0031785)Branch5784:0.0030577)Branch5839:0.0078104)Branch6019:0.0056572)Branch6111:0.0048343)Branch6207:0.0060019)Branch6325:0.051796,((8627-EPI_ISL_943972_cl3_P.1_2021-01-25:0.232,(7317-EPI_ISL_2385716_cl3_P.1_2021-05-01:0.19843,(2110-EPI_ISL_1664120_cl3_P.1_2021-03-24:0.16685,(4487-EPI_ISL_2157377_cl3_P.1_2021-03-08:0.14264,4988-EPI_ISL_2196189_cl3_P.1_2021-03-31:0.14926)Branch5544:0.0058855)Branch5659:0.0058272)Branch5850:0.0051193)Branch5961:0.0648,(5570-EPI_ISL_2249358_cl3_P.1_2021-02-26:0.21556,(2833-EPI_ISL_1858811_cl3_P.1_2021-03-25:0.19717,(3571-EPI_ISL_1966810_cl7_P.4_2021-04-12:0.18859,(2885-EPI_ISL_1859000_cl3_P.1_2021-03-25:0.17063,(1838-EPI_ISL_1494977_cl3_P.1_2021-02-26:0.16184,(4277-EPI_ISL_2086620_cl3_P.1_2021-04-00:0.19271,5714-EPI_ISL_2274114_cl3_P.1_2021-03-19:0.11616)Branch6316:0.0016834)Branch6354:0.0019803)Branch6395:0.0034442)Branch6486:0.00057723)Branch6493:0.0056725)Branch6612:0.029943)Branch7581:0.0083332)Branch7669:0.0043833)Branch7705:0.0030273)Branch7727:0.00066168)Branch7738:0.00034569)Branch7743:0.0022011,(((2097-EPI_ISL_1628374_cl3_P.1_2021-03-05:0.17737,(((2447-EPI_ISL_1795209_cl3_P.1_2021-03-21:0,6563-EPI_ISL_2345436_cl3_P.1_2021-03-21:0)Branch3923:0.086912,((2533-EPI_ISL_1795300_cl3_P.1_2021-03-22:0,2537-EPI_ISL_1795304_cl3_P.1_2021-03-22:0)Branch4025:0,(6663-EPI_ISL_2345543_cl3_P.1_2021-03-22:0,6670-EPI_ISL_2345550_cl3_P.1_2021-03-22:0)Branch4026:0)Branch4027:0.062412)Branch4479:0.10787,((5316-EPI_ISL_2209891_cl7_P.4_2021-05-03:0.10094,(3955-EPI_ISL_1967279_cl7_P.4_2021-04-19:0,6941-EPI_ISL_2345840_cl7_P.4_2021-04-26:0)Branch3966:0.065752)Branch4406:0.11161,((3460-EPI_ISL_1966676_cl7_P.4_2021-04-05:0.10734,(2549-EPI_ISL_1795316_cl3_P.1_2021-03-22:0,6686-EPI_ISL_2345568_cl3_P.1_2021-03-22:0)Branch3924:0.11301)Branch4847:0.065488,(3653-EPI_ISL_1966909_cl3_P.1_2021-04-05:0.20161,(6040-EPI_ISL_2344779_cl3_P.1_2021-04-19:0.15824,(2188-EPI_ISL_1715143_cl3_P.1_2021-03-13:0,2202-EPI_ISL_1715158_cl3_P.1_2021-04-05:0)Branch3840:0.18952)Branch5888:0.0036889)Branch5984:0.012886)Branch6223:0.010042)Branch6431:0.0064003)Branch6563:0.0036893)Branch6649:0.040497,((2127-EPI_ISL_1664140_cl3_P.1_2021-03-26:0.11066,2132-EPI_ISL_1664145_cl3_P.1_2021-03-26:0.068812)Branch4723:0.10973,((2592-EPI_ISL_1795361_cl3_P.1_2021-03-26:0,6750-EPI_ISL_2345636_cl3_P.1_2021-03-26:0)Branch4069:0.082184,(2196-EPI_ISL_1715152_cl3_P.1_2021-04-02:0.10107,7265-EPI_ISL_2385604_cl3_P.1_2021-05-05:0.18824)Branch4612:0.021935)Branch4872:0.095158)Branch7203:0.024252)Branch7711:0.0050032,((7141-EPI_ISL_2348611_cl3_P.1_2021-05-12:0.25021,((1410-EPI_ISL_1445223_cl7_P.4_2021-03-16:0.10155,3035-EPI_ISL_1966217_cl7_P.4_2021-03-16:0.068615)Branch4727:0.090311,(6294-EPI_ISL_2345111_cl3_P.1_2021-04-25:0.15175,(3508-EPI_ISL_1966730_cl3_P.1_2021-04-12:0,5928-EPI_ISL_2344603_cl3_P.1_2021-04-16:0)Branch4326:0.10697)Branch6156:0.014141)Branch6481:0.038703)Branch7629:0.011598,(((5359-EPI_ISL_2210253_cl3_P.4_2021-04-11:0.12493,6410-EPI_ISL_2345265_cl3_P.4_2021-04-27:0.14604)Branch5219:0.087429,((7007-EPI_ISL_2345928_cl3_P.1_2021-04-22:0.15996,7068-EPI_ISL_2346023_cl3_P.1_2021-04-08:0.13133)Branch4869:0.099363,(5756-EPI_ISL_2295405_cl3_P.1_2021-04-14:0.14363,(5201-EPI_ISL_2209255_cl3_P.1_2021-04-09:0,5255-EPI_ISL_2209505_cl3_P.1_2021-04-09:0)Branch3945:0.12613)Branch5279:0.079403)Branch7301:0.005852)Branch7509:0.017543,(2159-EPI_ISL_1664194_cl3_P.1_2021-03-27:0.23029,((2695-EPI_ISL_1821250_cl3_P.1_2021-03-24:0.16613,(3315-EPI_ISL_1966512_cl7_P.4_2021-03-29:0.13873,(((2379-EPI_ISL_1795137_cl3_P.1_2021-03-22:0,2380-EPI_ISL_1795138_cl3_P.1_2021-03-22:0)Branch4189:0,(2382-EPI_ISL_1795140_cl3_P.1_2021-03-22:0,2389-EPI_ISL_1795149_cl3_P.1_2021-03-22:0)Branch4190:0)Branch4193:0,((6473-EPI_ISL_2345340_cl3_P.1_2021-03-22:0,6474-EPI_ISL_2345341_cl3_P.1_2021-03-22:0)Branch4191:0,(6476-EPI_ISL_2345343_cl3_P.1_2021-03-22:0,6487-EPI_ISL_2345358_cl3_P.1_2021-03-22:0)Branch4192:0)Branch4194:0)Branch4195:0.083475)Branch5168:0.049386)Branch6275:0.040301,(2664-EPI_ISL_1821217_cl3_P.1_2021-03-31:0.32269,(5177-EPI_ISL_2209024_cl3_P.1_2021-04-25:0.14211,6251-EPI_ISL_2345061_cl3_P.1_2021-04-25:0.10022)Branch4115:0.17455)Branch7136:0.013226)Branch7517:0.01238)Branch7675:0.005399)Branch7719:0.0010784)Branch7725:0.0027969)Branch7761:0.00057296)Branch7765:0.0023641)Branch7794:0.0020138)Branch7817:0.0014524)Branch7834:0.00077036)Branch7840:0.00089528,(((5078-EPI_ISL_2196281_cl3_P.1_2021-03-26:0.16317,((2442-EPI_ISL_1795204_cl10_P.1_2021-03-21:0,6554-EPI_ISL_2345427_cl10_P.1_2021-03-21:0)Branch3888:0.20833,(7260-EPI_ISL_2385599_cl3_P.1_2021-05-05:0.14603,(2717-EPI_ISL_1858277_cl3_P.1_2021-04-10:0.094585,(7178-EPI_ISL_2385458_cl3_P.1_2021-04-28:0,(4399-EPI_ISL_2101619_cl3_P.1_2021-04-26:0,4400-EPI_ISL_2101620_cl3_P.1_2021-04-26:0)Branch4233:0)Branch4234:0.067254)Branch4938:0.019986)Branch5443:0.044563)Branch6428:0.03935)Branch7592:0.018651,(((7310-EPI_ISL_2385699_cl3_P.1_2021-05-02:0.22598,(2864-EPI_ISL_1858940_cl3_P.1_2021-03-25:0.15504,(7344-EPI_ISL_2385768_cl3_P.1_2021-04-26:0.18637,(7301-EPI_ISL_2385678_cl3_P.1_2021-04-27:0.14515,(2840-EPI_ISL_1858834_cl3_P.1_2021-03-25:0.1163,((4339-EPI_ISL_2101509_cl3_P.1_2021-04-20:0.10978,7259-EPI_ISL_2385598_cl3_P.1_2021-05-05:0.12085)Branch5263:0.0040886,(2860-EPI_ISL_1858920_cl3_P.1_2021-03-25:0.1097,(2853-EPI_ISL_1858896_cl3_P.1_2021-03-25:0.11187,((7187-EPI_ISL_2385471_cl3_P.1_2021-05-01:0,7190-EPI_ISL_2385476_cl3_P.1_2021-05-02:0)Branch3975:0.11408,(2865-EPI_ISL_1858942_cl3_P.1_2021-03-26:0.081354,((2861-EPI_ISL_1858930_cl3_P.1_2021-03-25:0,4440-EPI_ISL_2101691_cl3_P.1_2021-04-20:0)Branch4273:0,(7177-EPI_ISL_2385456_cl3_P.1_2021-04-28:0,(2781-EPI_ISL_1858619_cl3_P.1_2021-04-15:0,2798-EPI_ISL_1858675_cl3_P.1_2021-04-14:0)Branch4272:0)Branch4274:0)Branch4275:0.058626)Branch4886:0.011589)Branch5106:0.0050552)Branch5250:0.0043634)Branch5365:0.00042176)Branch5371:0.003918)Branch5467:0.012396)Branch5789:0.0042506)Branch5862:0.0049364)Branch5978:0.0012231)Branch6007:0.030517,((5200-EPI_ISL_2209248_cl15_P.4_2021-04-12:0,5320-EPI_ISL_2209908_cl15_P.4_2021-04-12:0)Branch3983:0.17344,((2749-EPI_ISL_1858440_cl3_P.1_2021-04-09:0.11246,(7306-EPI_ISL_2385695_cl3_P.1_2021-04-25:0.088121,(((2464-EPI_ISL_1795226_cl3_P.1_2021-03-22:0,2830-EPI_ISL_1858803_cl3_P.1_2021-03-26:0)Branch4635:0,(4384-EPI_ISL_2101585_cl3_P.1_2021-04-25:0,5120-EPI_ISL_2196325_cl3_P.1_2021-04-14:0)Branch4636:0)Branch4639:0,((5127-EPI_ISL_2196332_cl3_P.1_2021-04-15:0,6584-EPI_ISL_2345457_cl3_P.1_2021-03-22:0)Branch4637:0,(7169-EPI_ISL_2385441_cl3_P.1_2021-04-30:0,7202-EPI_ISL_2385492_cl3_P.1_2021-04-30:0)Branch4638:0)Branch4640:0)Branch4641:0.058155)Branch5770:0.015286)Branch6082:0.011556,((7171-EPI_ISL_2385444_cl3_P.1_2021-04-30:0,(2756-EPI_ISL_1858454_cl3_P.1_2021-04-09:0,4391-EPI_ISL_2101605_cl3_P.1_2021-04-23:0)Branch4124:0)Branch4125:0.14002,((1304-EPI_ISL_1445106_cl7_P.4_2021-03-08:0.10207,2965-EPI_ISL_1966142_cl7_P.4_2021-03-09:0.068096)Branch4766:0.040661,(1868-EPI_ISL_1495024_cl7_P.4_2021-03-01:0.064641,3208-EPI_ISL_1966401_cl7_P.4_2021-03-30:0.11052)Branch5269:0.011864)Branch5552:0.038038)Branch6303:0.00096954)Branch6320:0.007056)Branch6492:0.0057739)Branch6613:0.04379,(3790-EPI_ISL_1967081_cl3_P.1_2021-04-04:0.17909,6077-EPI_ISL_2344823_cl3_P.1_2021-04-20:0.21177)Branch7389:0.021124)Branch7724:0.0054036)Branch7790:0.0046249,((((2831-EPI_ISL_1858805_cl3_P.1_2021-03-26:0.12209,5960-EPI_ISL_2344650_cl3_P.1_2021-04-15:0.19092)Branch6883:0.011929,(7342-EPI_ISL_2385761_cl3_P.1_2021-04-26:0.16958,((5208-EPI_ISL_2209292_cl3_P.1_2021-04-29:0.15867,(4299-EPI_ISL_2101432_cl3_P.1_2021-04-15:0.12085,(2815-EPI_ISL_1858734_cl3_P.1_2021-04-06:0.10403,(2241-EPI_ISL_1731611_cl3_P.1_2021-04-03:0.089944,(7337-EPI_ISL_2385752_cl3_P.1_2021-04-26:0,(2660-EPI_ISL_1821212_cl3_P.1_2021-03-03:0,4427-EPI_ISL_2101668_cl3_P.1_2021-04-13:0)Branch4417:0)Branch4418:0.058724)Branch5376:0.011422)Branch5626:0.0077467)Branch5857:0.0067802)Branch6021:0.043284,((2113-EPI_ISL_1664124_cl3_P.1_2021-03-26:0.1013,(918-EPI_ISL_1213177_cl3_P.1_2021-02-01:0.074785,(((1955-EPI_ISL_1533725_cl3_P.1_2021-03-03:0,2856-EPI_ISL_1858906_cl3_P.1_2021-03-26:0)Branch5191:0,(4316-EPI_ISL_2101474_cl3_P.1_2021-04-19:0,4448-EPI_ISL_2101714_cl3_P.1_2021-04-20:0)Branch5192:0)Branch5195:0,((7246-EPI_ISL_2385578_cl3_P.1_2021-05-06:0,7321-EPI_ISL_2385728_cl3_P.1_2021-04-27:0)Branch5193:0,(7350-EPI_ISL_2385785_cl3_P.1_2021-04-27:0,(1497-EPI_ISL_1464662_cl3_P.1_2021-03-04:0,1505-EPI_ISL_1464670_cl3_P.1_2021-03-02:0)Branch5190:0)Branch5194:0)Branch5196:0)Branch5197:0.048522)Branch6398:0.0093686)Branch6651:0.007778,(1587-EPI_ISL_1468421_cl3_P.1_2021-02-22:0.11776,(2780-EPI_ISL_1858617_cl3_P.1_2021-04-15:0,4408-EPI_ISL_2101637_cl3_P.1_2021-04-21:0)Branch4436:0.11616)Branch6919:0.00079602)Branch6963:0.0035433)Branch7142:0.0035026)Branch7320:0.0015883)Branch7400:0.0060269,(7309-EPI_ISL_2385698_cl3_P.1_2021-05-03:0.20299,(5090-EPI_ISL_2196293_cl3_P.1_2021-04-09:0,5091-EPI_ISL_2196294_cl3_P.1_2021-04-09:0)Branch3914:0.22376)Branch7510:0.0036285)Branch7582:0.022164,((5349-EPI_ISL_2210207_cl3_P.1_2021-04-13:0.20212,(5064-EPI_ISL_2196267_cl3_P.1_2021-03-16:0.20158,(((((2785-EPI_ISL_1858633_cl12_P.1.2_2021-04-15:0.27818,((((7222-EPI_ISL_2385524_cl12_P.1.2_2021-05-03:0,7223-EPI_ISL_2385525_cl12_P.1.2_2021-05-02:0)Branch3775:0,(7224-EPI_ISL_2385526_cl12_P.1.2_2021-05-02:0,(2783-EPI_ISL_1858623_cl12_P.1.2_2021-04-14:0,4386-EPI_ISL_2101589_cl12_P.1.2_2021-04-23:0)Branch3774:0)Branch3776:0)Branch3777:0.15973,(2760-EPI_ISL_1858486_cl12_P.1.2_2021-04-12:0.20026,4455-EPI_ISL_2101728_cl12_P.1.2_2021-04-22:0.2068)Branch4247:0.016248)Branch4361:0.0096415,(2788-EPI_ISL_1858639_cl12_P.1.2_2021-04-15:0.1596,(7240-EPI_ISL_2385565_cl12_P.1.2_2021-05-05:0.18023,((2738-EPI_ISL_1858377_cl12_P.1.2_2021-04-08:0.10536,(2145-EPI_ISL_1664169_cl12_P.1.2_2021-03-25:0.090361,(7124-EPI_ISL_2346090_cl12_P.1.2_2021-04-15:0,(2146-EPI_ISL_1664171_cl12_P.1.2_2021-03-25:0,4306-EPI_ISL_2101450_cl12_P.1.2_2021-04-20:0)Branch3792:0)Branch3793:0.068659)Branch3935:0.012368)Branch3982:0.044921,(2743-EPI_ISL_1858395_cl12_P.1.2_2021-04-09:0.11084,(7219-EPI_ISL_2385520_cl12_P.1.2_2021-05-03:0.10649,(2740-EPI_ISL_1858387_cl12_P.1.2_2021-04-09:0.10106,(2786-EPI_ISL_1858636_cl12_P.1.2_2021-04-15:0.086426,((2143-EPI_ISL_1664166_cl12_P.1.2_2021-03-25:0,2144-EPI_ISL_1664167_cl12_P.1.2_2021-03-25:0)Branch3833:0,(2787-EPI_ISL_1858637_cl12_P.1.2_2021-04-15:0,7255-EPI_ISL_2385588_cl12_P.1.2_2021-05-05:0)Branch3834:0)Branch3835:0.061596)Branch4043:0.010403)Branch4108:0.011796)Branch4199:0.0038623)Branch4223:0.007127)Branch4283:0.0079054)Branch4333:0.0049604)Branch4366:0.0086239)Branch4416:0.0091326)Branch4522:0.02053,((4197-EPI_ISL_2017480_cl12_P.1.2_2021-03-06:0.17227,6816-EPI_ISL_2345708_cl12_P.1.2_2021-04-29:0.19781)Branch4397:0.029677,(((6913-EPI_ISL_2345811_cl12_P.1.2_2021-05-07:0.15489,(6822-EPI_ISL_2345715_cl12_P.1.2_2021-05-07:0.08274,(2562-EPI_ISL_1795329_cl12_P.1.2_2021-03-24:0,6708-EPI_ISL_2345590_cl12_P.1.2_2021-03-24:0)Branch3773:0.12238)Branch4071:0.021277)Branch4226:0.033436,(3913-EPI_ISL_1967232_cl12_P.1.2_2021-04-22:0.18216,(1338-EPI_ISL_1445142_cl12_P.1.2_2021-03-08:0.095785,(2937-EPI_ISL_1966113_cl12_P.1.2_2021-03-08:0,3167-EPI_ISL_1966358_cl12_P.1.2_2021-03-30:0)Branch3842:0.074382)Branch4139:0.028426)Branch4359:0.015232)Branch4474:0.014465,(5715-EPI_ISL_2274115_cl12_P.1.2_2021-04-09:0.1894,(4268-EPI_ISL_2086611_cl12_P.1.2_2021-04-00:0.16498,(3991-EPI_ISL_2003120_cl12_P.1.2_2021-03-30:0.16193,(6859-EPI_ISL_2345755_cl12_P.1.2_2021-04-28:0.15436,(5709-EPI_ISL_2274109_cl12_P.1.2_2021-04-01:0.15791,(6140-EPI_ISL_2344900_cl12_P.1.2_2021-04-22:0.11242,(7122-EPI_ISL_2346088_cl12_P.1.2_2021-04-15:0.11408,(3665-EPI_ISL_1966926_cl12_P.1.2_2021-04-08:0.11437,(435-EPI_ISL_1133124_cl12_P.1.2_2021-02-00:0.089589,((4621-EPI_ISL_2157518_cl12_P.1.2_2021-03-27:0,(4439-EPI_ISL_2101689_cl12_P.1.2_2021-04-26:0,4481-EPI_ISL_2139523_cl12_P.1.2_2021-03-11:0)Branch3879:0)Branch3882:0,((4505-EPI_ISL_2157396_cl12_P.1.2_2021-03-01:0,4508-EPI_ISL_2157399_cl12_P.1.2_2021-03-02:0)Branch3880:0,(4516-EPI_ISL_2157407_cl12_P.1.2_2021-03-03:0,4554-EPI_ISL_2157447_cl12_P.1.2_2021-03-10:0)Branch3881:0)Branch3883:0)Branch3884:0.062153)Branch4157:0.012498)Branch4252:0.0079907)Branch4306:0.0032131)Branch4335:0.0063907)Branch4376:0.0047046)Branch4400:0.0046987)Branch4433:0.0094749)Branch4558:0.0047399)Branch4632:0.003352)Branch4685:0.0061634)Branch4753:0.0036175)Branch4782:0.02779,((2843-EPI_ISL_1858840_cl12_P.1.2_2021-03-25:0.16568,6974-EPI_ISL_2345874_cl12_P.1.2_2021-04-25:0.21448)Branch4523:0.043261,((4260-EPI_ISL_2086603_cl12_P.1.2_2021-03-00:0.10263,6101-EPI_ISL_2344851_cl12_P.1.2_2021-04-20:0.11295)Branch4461:0.044959,((4513-EPI_ISL_2157404_cl12_P.1.2_2021-03-02:0.11068,(4562-EPI_ISL_2157455_cl12_P.1.2_2021-03-10:0.2268,((6348-EPI_ISL_2345181_cl12_P.1.2_2021-04-26:0.14821,(4578-EPI_ISL_2157471_cl12_P.1.2_2021-03-11:0.11944,((4560-EPI_ISL_2157453_cl12_P.1.2_2021-03-10:0.11771,(4581-EPI_ISL_2157474_cl12_P.1.2_2021-03-12:0.10248,((4580-EPI_ISL_2157473_cl12_P.1.2_2021-03-12:0,4585-EPI_ISL_2157478_cl12_P.1.2_2021-03-12:0)Branch3788:0.099741,(5480-EPI_ISL_2241589_cl12_P.1.2_2021-02-22:0.11351,(5868-EPI_ISL_2308456_cl12_P.1_2021-02-26:0.092411,(6368-EPI_ISL_2345207_cl12_P.1.2_2021-04-27:0.092893,(((5470-EPI_ISL_2241579_cl12_P.1.2_2021-02-22:0,5823-EPI_ISL_2308409_cl12_P.1_2021-02-26:0)Branch3809:0,(5883-EPI_ISL_2308471_cl12_P.1_2021-02-26:0,5885-EPI_ISL_2308473_cl12_P.1_2021-02-26:0)Branch3810:0)Branch3813:0,(((4491-EPI_ISL_2157382_cl12_P.1.2_2021-02-24:0,4536-EPI_ISL_2157428_cl12_P.1.2_2021-03-09:0)Branch3805:0,(4549-EPI_ISL_2157442_cl12_P.1.2_2021-03-09:0,4551-EPI_ISL_2157444_cl12_P.1.2_2021-03-09:0)Branch3806:0)Branch3811:0,((4556-EPI_ISL_2157449_cl12_P.1.2_2021-03-10:0,5010-EPI_ISL_2196211_cl12_P.1.2_2021-02-24:0)Branch3807:0,(5012-EPI_ISL_2196213_cl12_P.1.2_2021-02-24:0,5019-EPI_ISL_2196220_cl12_P.1.2_2021-02-26:0)Branch3808:0)Branch3812:0)Branch3814:0)Branch3815:0.061951)Branch3941:0.012462)Branch3995:0.0059547)Branch4032:0.0029759)Branch4044:0.0049422)Branch4067:0.0039435)Branch4095:0.0022232,(4537-EPI_ISL_2157429_cl12_P.1.2_2021-03-09:0.11702,((5014-EPI_ISL_2196215_cl12_P.1.2_2021-02-26:0,5886-EPI_ISL_2308475_cl12_P.1.2_2021-02-26:0)Branch3785:0.10496,(5472-EPI_ISL_2241581_cl12_P.1.2_2021-02-22:0.067284,5481-EPI_ISL_2241590_cl12_P.1.2_2021-02-22:0.095454)Branch3887:0.042151)Branch4038:0.011377)Branch4104:0.0011627)Branch4111:0.0030057)Branch4129:0.0033015)Branch4158:0.013372,(((6413-EPI_ISL_2345268_cl12_P.1.2_2021-04-28:0.077245,6423-EPI_ISL_2345280_cl12_P.1.2_2021-04-27:0.097412)Branch3918:0.022124,(6930-EPI_ISL_2345828_cl12_P.1.2_2021-05-03:0.15156,(3370-EPI_ISL_1966582_cl12_P.1.2_2021-04-05:0.092461,(3373-EPI_ISL_1966585_cl12_P.1.2_2021-04-05:0,(3366-EPI_ISL_1966578_cl12_P.1.2_2021-04-05:0,3369-EPI_ISL_1966581_cl12_P.1.2_2021-04-05:0)Branch3778:0)Branch3779:0.073728)Branch3892:0.028224)Branch3976:0.0042815)Branch3996:0.032612,(3255-EPI_ISL_1966448_cl12_P.1.2_2021-03-29:0.083595,3368-EPI_ISL_1966580_cl12_P.1.2_2021-04-05:0.12474)Branch3997:0.032511)Branch4206:0.0070454)Branch4258:0.011848)Branch4348:0.01418)Branch4434:0.037052,(4534-EPI_ISL_2157426_cl12_P.1.2_2021-03-09:0.17972,((5708-EPI_ISL_2274108_cl12_P.1.2_2021-03-30:0.087411,7287-EPI_ISL_2385650_cl12_P.1.2_2021-05-07:0.1332)Branch4282:0.051524,(4603-EPI_ISL_2157497_cl12_P.1.2_2021-03-18:0.16198,(7168-EPI_ISL_2383035_cl12_P.1.2_2021-05-17:0.12916,((7166-EPI_ISL_2383033_cl12_P.1.2_2021-05-13:0.11504,(6412-EPI_ISL_2345267_cl12_P.1.2_2021-04-27:0,(2347-EPI_ISL_1795105_cl12_P.1.2_2021-04-03:0,5902-EPI_ISL_2344554_cl12_P.1.2_2021-04-03:0)Branch3871:0)Branch3872:0.071385)Branch4175:0.047164,(4879-EPI_ISL_2187911_cl12_P.1.2_2021-03-29:0.11059,((2461-EPI_ISL_1795223_cl12_P.1.2_2021-03-20:0,6580-EPI_ISL_2345453_cl12_P.1.2_2021-03-20:0)Branch3867:0.095276,(2346-EPI_ISL_1795104_cl12_P.1.2_2021-04-05:0,5901-EPI_ISL_2344553_cl12_P.1.2_2021-04-05:0)Branch3965:0.057595)Branch4346:0.0080721)Branch4396:0.016814)Branch4577:0.0064221)Branch4679:0.0064791)Branch4754:0.0044469)Branch4797:0.006335)Branch4864:0.002744)Branch4889:0.01007)Branch5097:0.0029541)Branch5160:0.0044638)Branch5287:0.05572,(5696-EPI_ISL_2274096_cl3_P.1_2021-04-07:0.10447,(4531-EPI_ISL_2157423_cl3_P.1_2021-03-08:0,4593-EPI_ISL_2157487_cl3_P.1_2021-03-15:0)Branch4486:0.063358)Branch5605:0.036342)Branch6452:0.024318,(7295-EPI_ISL_2385660_cl3_P.1_2021-05-07:0.16021,(((2350-EPI_ISL_1795108_cl10_P.1_2021-03-24:0,5967-EPI_ISL_2344662_cl10_P.1_2021-03-24:0)Branch3909:0.16698,((6198-EPI_ISL_2344985_cl10_P.1_2021-04-22:0.10771,(2345-EPI_ISL_1795103_cl10_P.1_2021-04-03:0,5900-EPI_ISL_2344552_cl10_P.1_2021-04-03:0)Branch3877:0.072486)Branch4236:0.10505,(3364-EPI_ISL_1966576_cl7_P.4_2021-04-05:0.18791,(2194-EPI_ISL_1715149_cl10_P.1_2021-04-03:0,2203-EPI_ISL_1715159_cl10_P.1_2021-03-17:0)Branch3868:0.17707)Branch5601:0.0071138)Branch5809:0.0022416)Branch5836:0.051389,((4928-EPI_ISL_2187964_cl3_P.1_2021-04-08:0.12635,(4854-EPI_ISL_2187879_cl7_P.4_2021-03-11:0.12924,(4960-EPI_ISL_2188002_cl3_P.1_2021-05-03:0.070416,4966-EPI_ISL_2188008_cl7_P.4_2021-05-04:0.087629)Branch4657:0.063523)Branch5873:0.012271)Branch6103:0.030433,(2276-EPI_ISL_1752639_cl3_P.1_2021-04-05:0.19534,3443-EPI_ISL_1966658_cl7_P.4_2021-04-05:0.22143)Branch6558:0.0093865)Branch6820:0.0027478)Branch6912:0.0040037)Branch7052:0.0029486)Branch7166:0.0030987)Branch7273:0.027509)Branch7758:0.0039343,(((((3290-EPI_ISL_1966487_cl3_P.1_2021-03-29:0.13924,3295-EPI_ISL_1966492_cl15_P.4_2021-03-29:0.17674)Branch4882:0.089405,(6323-EPI_ISL_2345148_cl15_P.4_2021-04-26:0.21679,(2710-EPI_ISL_1821271_cl3_P.1_2021-04-02:0.15079,3191-EPI_ISL_1966382_cl7_P.4_2021-03-30:0.14811)Branch5576:0.0036091)Branch5639:0.053586)Branch6825:0.011206,(((3182-EPI_ISL_1966373_cl7_P.4_2021-03-30:0.12504,(1406-EPI_ISL_1445219_cl7_P.4_2021-03-15:0.10419,3031-EPI_ISL_1966213_cl7_P.4_2021-03-16:0.065982)Branch4309:0.044502)Branch4789:0.041826,(6297-EPI_ISL_2345116_cl3_P.1_2021-04-25:0.20234,(6247-EPI_ISL_2345054_cl3_P.1_2021-04-25:0.14709,(3637-EPI_ISL_1966886_cl3_P.1_2021-04-05:0.15385,(5252-EPI_ISL_2209494_cl3_P.1_2021-04-26:0.13576,((3971-EPI_ISL_1967299_cl3_P.1_2021-04-22:0,6486-EPI_ISL_2345357_cl3_P.1_2021-03-21:0)Branch4120:0,(6526-EPI_ISL_2345399_cl3_P.1_2021-03-21:0,(2615-EPI_ISL_1795387_cl3_P.1_2021-03-21:0,2616-EPI_ISL_1795388_cl3_P.1_2021-03-21:0)Branch4119:0)Branch4121:0)Branch4122:0.081262)Branch4944:0.0071659)Branch5103:0.011203)Branch5431:0.0064258)Branch5540:0.0033874)Branch5611:0.062762,(7040-EPI_ISL_2345969_cl3_P.1_2021-04-07:0.19282,(5707-EPI_ISL_2274107_cl3_P.1_2021-03-15:0.097484,7314-EPI_ISL_2385711_cl3_P.1_2021-04-26:0.23186)Branch5440:0.065172)Branch6969:0.0032039)Branch7083:0.002914)Branch7185:0.0069537,((3318-EPI_ISL_1966515_cl3_P.1_2021-03-29:0.077047,(3319-EPI_ISL_1966516_cl7_P.4_2021-03-29:0.1058,(3316-EPI_ISL_1966513_cl7_P.4_2021-03-29:0.060275,3317-EPI_ISL_1966514_cl7_P.4_2021-03-29:0.090872)Branch4963:0.0095487)Branch5200:0.033384)Branch5976:0.050539,((5533-EPI_ISL_2246285_cl3_P.1_2021-02-17:0.16891,((1086-EPI_ISL_1219136_cl3_P.1_2021-02-15:0,1126-EPI_ISL_1261694_cl3_P.1_2021-01-12:0)Branch4614:0.092519,(1923-EPI_ISL_1533609_cl3_P.1_2021-02-09:0.14621,(1088-EPI_ISL_1239012_cl3_P.1_2021-01-26:0.10374,(7-EPI_ISL_1039692_cl3_P.1_2021-01-19:0,5518-EPI_ISL_2245178_cl3_P.1_2021-01-18:0)Branch4143:0.11176)Branch5795:0.014263)Branch6078:0.019985)Branch6518:0.016687)Branch7043:0.0041061,((1263-EPI_ISL_1381061_cl3_P.1_2021-02-10:0.17521,8696-EPI_ISL_984621_cl3_P.1_2021-02-03:0.16031)Branch7077:0.0023152,((5-EPI_ISL_1034306_cl3_P.1_2021-01-29:0.13916,8595-EPI_ISL_940617_cl3_P.1_2021-01-19:0.11687)Branch6829:0.0061451,((5804-EPI_ISL_2298830_cl3_P.1_2021-03-04:0.15795,(3435-EPI_ISL_1966650_cl3_P.1_2021-04-06:0.12381,((1121-EPI_ISL_1261689_cl3_P.1_2021-02-15:0.12027,1276-EPI_ISL_1402431_cl3_P.1_2021-01-07:0.10818)Branch6645:0.0036272,(1242-EPI_ISL_1358321_cl3_P.1_2021-02-16:0.11447,((1085-EPI_ISL_1219135_cl3_P.1_2021-01-27:0,1986-EPI_ISL_1534013_cl3_P.1_2021-03-15:0)Branch4435:0.10973,(5102-EPI_ISL_2196305_cl3_P.1_2021-04-20:0.1126,(4269-EPI_ISL_2086612_cl3_P.1_2021-04-00:0.10843,(253-EPI_ISL_1068285_cl3_P.1_2021-01-04:0.089921,((2445-EPI_ISL_1795207_cl3_P.1_2021-03-21:0,6557-EPI_ISL_2345430_cl3_P.1_2021-03-21:0)Branch4894:0.048779,(((1119-EPI_ISL_1261687_cl3_P.1_2021-02-15:0,1120-EPI_ISL_1261688_cl3_P.1_2021-02-15:0)Branch5087:0,(1137-EPI_ISL_1293054_cl3_P.1_2021-01-18:0,1204-EPI_ISL_1303547_cl3_P.1_2021-02-15:0)Branch5088:0)Branch5091:0,((2298-EPI_ISL_1752666_cl3_P.1_2021-03-21:0,5801-EPI_ISL_2298824_cl3_P.1_2021-02-23:0)Branch5089:0,(8695-EPI_ISL_984620_cl3_P.1_2021-02-03:0,(234-EPI_ISL_1068266_cl3_P.1_2021-01-07:0,570-EPI_ISL_1171658_cl3_P.1_2021-02-15:0)Branch5086:0)Branch5090:0)Branch5092:0)Branch5093:0.03901)Branch6053:0.015184)Branch6400:0.0038653)Branch6515:0.0028578)Branch6574:0.0022957)Branch6633:0.0026248)Branch6702:0.0014445)Branch6753:0.0012369)Branch6810:0.0035533)Branch6948:0.0019507,(5798-EPI_ISL_2298817_cl3_P.1_2021-02-13:0.11493,(8594-EPI_ISL_940615_cl3_P.1_2021-01-19:0.15451,(4159-EPI_ISL_2017376_cl15_P.4_2021-04-15:0.10752,4927-EPI_ISL_2187963_cl3_P.1_2021-04-08:0.067141)Branch5794:0.047344)Branch6898:0.0009992)Branch6952:0.0019003)Branch7024:0.0013681)Branch7081:0.0019472)Branch7168:0.0012323)Branch7216:0.0030711)Branch7376:0.00093478)Branch7413:0.02608,(4512-EPI_ISL_2157403_cl3_P.1_2021-03-02:0.18857,((6175-EPI_ISL_2344953_cl3_P.1_2021-04-23:0.16074,(3861-EPI_ISL_1967171_cl3_P.1_2021-04-09:0.067549,3865-EPI_ISL_1967175_cl15_P.4_2021-04-09:0.10711)Branch4394:0.025608)Branch4720:0.12122,(5963-EPI_ISL_2344654_cl10_P.1_2021-04-16:0.21595,7331-EPI_ISL_2385743_cl3_P.1_2021-04-27:0.24845)Branch6739:0.023165)Branch7487:0.014714)Branch7681:0.0095633)Branch7776:0.0020043)Branch7800:0.0021271)Branch7828:0.0014782)Branch7843:0.00056679)Branch7847:0.00078731)Branch7857:0.00075401)Branch7866:0.00035158)Branch7870:0.0011732)Branch7887:0.00066272)Branch7894:0.00069255)Branch7903:0.0010586,((6777-EPI_ISL_2345667_cl3_P.1_2021-04-25:0.18346,(5092-EPI_ISL_2196295_cl3_P.1_2021-04-09:0.18122,(5671-EPI_ISL_2274068_cl3_P.1_2021-03-29:0.19938,((4626-EPI_ISL_2157523_cl3_P.1_2021-04-02:0,5669-EPI_ISL_2274066_cl3_P.1_2021-04-04:0)Branch4300:0.080408,(4530-EPI_ISL_2157422_cl3_P.1_2021-03-08:0,6049-EPI_ISL_2344789_cl3_P.1_2021-04-19:0)Branch4549:0.052705)Branch5476:0.037493)Branch6344:0.03123)Branch7368:0.029701)Branch7830:0.0060165,((2195-EPI_ISL_1715150_cl3_P.1_2021-04-03:0.12706,3803-EPI_ISL_1967101_cl3_P.1_2021-04-07:0.11813)Branch6160:0.069777,((2841-EPI_ISL_1858836_cl3_P.1_2021-03-25:0.13712,5142-EPI_ISL_2196348_cl3_P.1_2021-03-31:0.19761)Branch7012:0.02441,(((4522-EPI_ISL_2157413_cl3_P.1_2021-03-04:0.15551,(3688-EPI_ISL_1966955_cl15_P.4_2021-04-08:0.13185,(5364-EPI_ISL_2210285_cl15_P.4_2021-04-04:0,6981-EPI_ISL_2345881_cl15_P.4_2021-04-04:0)Branch3865:0.15775)Branch5203:0.063308)Branch6594:0.018188,(4503-EPI_ISL_2157394_cl3_P.1_2021-03-01:0.19534,((3652-EPI_ISL_1966908_cl3_P.1_2021-04-06:0.14883,4012-EPI_ISL_2003148_cl3_P.1_2021-03-23:0.12373)Branch4462:0.076047,(3715-EPI_ISL_1966986_cl3_P.1_2021-04-06:0.17666,(6046-EPI_ISL_2344785_cl3_P.1_2021-04-19:0.19444,(6330-EPI_ISL_2345157_cl3_P.1_2021-04-26:0.11864,6906-EPI_ISL_2345803_cl3_P.1_2021-05-03:0.12439)Branch5230:0.014287)Branch5569:0.0021666)Branch5603:0.0098904)Branch5868:0.049837)Branch7008:0.0048322)Branch7176:0.0085945,((4300-EPI_ISL_2101433_cl3_P.1_2021-04-14:0.12227,(919-EPI_ISL_1213178_cl3_P.1_2021-02-01:0.14029,(5443-EPI_ISL_2241550_cl3_P.1_2021-02-03:0.11708,(1501-EPI_ISL_1464666_cl3_P.1_2021-03-02:0.11199,(4488-EPI_ISL_2157379_cl3_P.1_2021-02-15:0.084379,((1997-EPI_ISL_1583656_cl3_P.1_2021-02-05:0,2012-EPI_ISL_1583697_cl3_P.1_2021-02-23:0)Branch5180:0,(2013-EPI_ISL_1583700_cl3_P.1_2021-02-12:0,2032-EPI_ISL_1608169_cl3_P.1_2021-02-20:0)Branch5181:0)Branch5182:0.051043)Branch6449:0.010427)Branch6720:0.0036242)Branch6860:0.0041183)Branch7047:0.0011448)Branch7103:0.0043421,(923-EPI_ISL_1213185_cl3_P.1_2021-01-28:0.15593,5876-EPI_ISL_2308464_cl3_P.1_2021-02-26:0.14879)Branch7195:0.0027472)Branch7327:0.0031894)Branch7475:0.0137)Branch7683:0.015307)Branch7858:0.003552)Branch7905:0.00093986)Branch7917:0.00077281,(((((432-EPI_ISL_1133121_cl3_P.1_2021-02-00:0.076084,453-EPI_ISL_1133143_cl3_P.1_2021-02-00:0.14516)Branch6217:0.03423,(((439-EPI_ISL_1133128_cl3_P.1_2021-02-00:0.15567,4250-EPI_ISL_2086593_cl3_P.1_2021-02-00:0.085939)Branch5364:0.031448,(440-EPI_ISL_1133130_cl3_P.1_2021-02-00:0.069877,(4248-EPI_ISL_2086591_cl3_P.1_2021-02-00:0.039562,4255-EPI_ISL_2086598_cl3_P.1_2021-03-00:0.048144)Branch4500:0.071669)Branch5863:0.0095798)Branch6064:0.033083,(436-EPI_ISL_1133125_cl3_P.1_2021-02-00:0.12238,(438-EPI_ISL_1133127_cl3_P.1_2021-02-00:0.10963,((443-EPI_ISL_1133133_cl3_P.1_2021-01-00:0,(431-EPI_ISL_1133120_cl3_P.1_2021-02-00:0,437-EPI_ISL_1133126_cl3_P.1_2021-02-00:0)Branch4709:0)Branch4710:0.064223,(434-EPI_ISL_1133123_cl3_P.1_2021-02-00:0.060128,447-EPI_ISL_1133137_cl3_P.1_2021-02-00:0.097869)Branch5104:0.036377)Branch6006:0.0080939)Branch6149:0.0047366)Branch6236:0.023224)Branch6843:0.010132)Branch7272:0.0095463,((4246-EPI_ISL_2086589_cl3_P.1_2021-02-00:0.069525,4256-EPI_ISL_2086599_cl3_P.1_2021-03-00:0.11422)Branch5663:0.065437,(4257-EPI_ISL_2086600_cl3_P.1_2021-03-00:0.11217,((441-EPI_ISL_1133131_cl3_P.1_2021-02-00:0.063519,4271-EPI_ISL_2086614_cl3_P.1_2021-04-00:0.10008)Branch6131:0.0371,(4244-EPI_ISL_2086587_cl3_P.1_2021-02-00:0.10228,(4247-EPI_ISL_2086590_cl3_P.1.1_2021-02-00:0.10071,((452-EPI_ISL_1133142_cl3_P.1_2021-02-00:0,454-EPI_ISL_1133144_cl3_P.1_2021-02-00:0)Branch5421:0,(4242-EPI_ISL_2086585_cl3_P.1_2021-02-00:0,4259-EPI_ISL_2086602_cl3_P.1_2021-03-00:0)Branch5422:0)Branch5423:0.053279)Branch6732:0.0051251)Branch6972:0.0056395)Branch7304:0.0033793)Branch7513:0.0022928)Branch7574:0.0012598)Branch7596:0.021864,(((446-EPI_ISL_1133136_cl3_P.1_2021-02-00:0.089791,451-EPI_ISL_1133141_cl3_P.1_2021-02-00:0.061763)Branch4643:0.066813,(445-EPI_ISL_1133135_cl3_P.1_2021-02-00:0.1017,(5783-EPI_ISL_2298783_cl3_P.1_2021-02-22:0.13978,(5796-EPI_ISL_2298812_cl3_P.1_2021-03-05:0,(517-EPI_ISL_1164972_cl3_P.1_2021-02-02:0,535-EPI_ISL_1164991_cl3_P.1_2021-01-07:0)Branch3937:0)Branch3938:0.082054)Branch4501:0.045014)Branch5199:0.030512)Branch5960:0.070067,((4925-EPI_ISL_2187960_cl3_P.1_2021-04-07:0.14537,(4899-EPI_ISL_2187931_cl3_P.1_2021-04-01:0.10562,(4192-EPI_ISL_2017474_cl3_P.1_2021-04-04:0.10317,(4831-EPI_ISL_2187852_cl3_P.1_2021-03-05:0,4858-EPI_ISL_2187884_cl3_P.1_2021-03-15:0)Branch5237:0.055736)Branch6614:0.0071392)Branch6870:0.0058657)Branch7178:0.0056197,((((5325-EPI_ISL_2209968_cl15_P.4_2021-05-05:0.11486,5339-EPI_ISL_2210119_cl3_P.1_2021-05-05:0.10813)Branch4690:0.04181,(6418-EPI_ISL_2345274_cl3_P.1_2021-04-28:0.12918,6421-EPI_ISL_2345278_cl3_P.1_2021-04-28:0.1171)Branch5304:0.0050377)Branch5439:0.033465,((3704-EPI_ISL_1966974_cl15_P.4_2021-04-06:0.11421,(3712-EPI_ISL_1966983_cl3_P.1_2021-04-06:0.10183,(3698-EPI_ISL_1966967_cl3_P.1_2021-04-05:0,3703-EPI_ISL_1966973_cl3_P.1_2021-04-05:0)Branch4183:0.069926)Branch4896:0.011068)Branch5109:0.041847,(3697-EPI_ISL_1966966_cl3_P.1_2021-04-05:0.14495,(2208-EPI_ISL_1731575_cl3_P.1_2021-03-21:0.10273,(2193-EPI_ISL_1715148_cl3_P.1_2021-03-29:0.11853,(6892-EPI_ISL_2345789_cl3_P.1_2021-05-04:0.10262,((2095-EPI_ISL_1628372_cl3_P.1_2021-03-15:0,2096-EPI_ISL_1628373_cl3_P.1_2021-03-22:0)Branch4210:0.090889,((3708-EPI_ISL_1966979_cl3_P.1_2021-04-06:0,3709-EPI_ISL_1966980_cl3_P.1_2021-04-06:0)Branch4467:0,(3710-EPI_ISL_1966981_cl3_P.1_2021-04-06:0,(3696-EPI_ISL_1966965_cl3_P.1_2021-04-05:0,3707-EPI_ISL_1966978_cl3_P.1_2021-04-06:0)Branch4466:0)Branch4468:0)Branch4469:0.057975)Branch5463:0.0093033)Branch5643:0.0077912)Branch5871:0.0039437)Branch5963:0.0056945)Branch6071:0.0015498)Branch6101:0.003188)Branch6158:0.04082,(5379-EPI_ISL_2222894_cl3_P.1_2021-03-15:0.13439,(4830-EPI_ISL_2187850_cl3_P.1_2021-03-05:0.19164,4866-EPI_ISL_2187895_cl3_P.1_2021-03-16:0.20224)Branch6371:0.0035105)Branch6453:0.026352)Branch7293:0.0051621)Branch7488:0.013092)Branch7691:0.014541)Branch7855:0.0048351,((((4370-EPI_ISL_2101565_cl3_P.1_2021-04-20:0.074251,(4322-EPI_ISL_2101484_cl3_P.1_2021-04-19:0.11558,4361-EPI_ISL_2101545_cl3_P.1_2021-04-20:0.11235)Branch5356:0.027661)Branch6011:0.042561,(((6118-EPI_ISL_2344872_cl3_P.1_2021-04-20:0,6120-EPI_ISL_2344875_cl3_P.1_2021-04-22:0)Branch5083:0.061515,(6097-EPI_ISL_2344845_cl3_P.1_2021-04-20:0.064817,6110-EPI_ISL_2344861_cl3_P.1_2021-04-21:0.11407)Branch6008:0.026981)Branch6585:0.010417,(7050-EPI_ISL_2345992_cl3_P.1_2021-04-07:0.13857,7324-EPI_ISL_2385734_cl3_P.1_2021-04-26:0.14351)Branch6721:0.0062948)Branch6964:0.003191)Branch7110:0.031832,((4482-EPI_ISL_2139529_cl3_P.1_2021-03-16:0.10587,((7062-EPI_ISL_2346013_cl3_P.1_2021-04-07:0.10101,7063-EPI_ISL_2346014_cl3_P.1_2021-04-07:0.06568)Branch4464:0.090707,(5046-EPI_ISL_2196248_cl3_P.1_2021-03-30:0.12978,(3961-EPI_ISL_1967285_cl3_P.1_2021-04-20:0,3962-EPI_ISL_1967286_cl3_P.1_2021-04-20:0)Branch3951:0.15474)Branch5970:0.010497)Branch6166:0.034467)Branch7091:0.029535,((2055-EPI_ISL_1625995_cl3_P.1_2021-02-26:0.19405,4360-EPI_ISL_2101544_cl3_P.1_2021-04-20:0.21351)Branch6989:0.029038,((5350-EPI_ISL_2210219_cl3_P.1_2021-04-30:0.16764,7272-EPI_ISL_2385630_cl3_P.1_2021-05-05:0.15545)Branch7310:0.0068864,((((6731-EPI_ISL_2345615_cl3_P.1_2021-03-22:0,6742-EPI_ISL_2345627_cl3_P.1_2021-03-21:0)Branch4151:0,((2579-EPI_ISL_1795347_cl3_P.1_2021-03-22:0,2585-EPI_ISL_1795354_cl3_P.1_2021-03-21:0)Branch4149:0,(5264-EPI_ISL_2209557_cl3_P.1_2021-03-28:0,6440-EPI_ISL_2345305_cl3_P.1_2021-03-28:0)Branch4150:0)Branch4152:0)Branch4153:0.14079,(2142-EPI_ISL_1664161_cl3_P.1_2021-03-26:0.18838,(2386-EPI_ISL_1795145_cl3_P.1_2021-03-21:0,6482-EPI_ISL_2345352_cl3_P.1_2021-03-21:0)Branch3800:0.23958)Branch6267:0.0053666)Branch6379:0.037081,((4338-EPI_ISL_2101508_cl3_P.1_2021-04-20:0.11996,7189-EPI_ISL_2385475_cl3_P.1_2021-05-02:0.16336)Branch7180:0.007392,(((7203-EPI_ISL_2385493_cl3_P.1_2021-04-30:0,7273-EPI_ISL_2385631_cl3_P.1_2021-05-05:0)Branch4485:0.12178,(2160-EPI_ISL_1664195_cl3_P.1_2021-03-27:0.15842,7220-EPI_ISL_2385521_cl3_P.1_2021-05-03:0.10626)Branch6776:0.011858)Branch7289:0.0039423,((((2400-EPI_ISL_1795161_cl3_P.1_2021-03-22:0,6500-EPI_ISL_2345372_cl3_P.1_2021-03-22:0)Branch4056:0.15663,(3894-EPI_ISL_1967210_cl7_P.4_2021-04-20:0.15153,(4616-EPI_ISL_2157511_cl3_P.1_2021-03-24:0.099853,(5129-EPI_ISL_2196335_cl3_P.1_2021-03-29:0.11093,((4599-EPI_ISL_2157493_cl3_P.1_2021-03-17:0,5135-EPI_ISL_2196341_cl3_P.1_2021-03-29:0)Branch4629:0,(5590-EPI_ISL_2249393_cl3_P.1_2021-02-27:0,(2670-EPI_ISL_1821223_cl3_P.1_2021-03-31:0,4509-EPI_ISL_2157400_cl3_P.1_2021-03-02:0)Branch4628:0)Branch4630:0)Branch4631:0.059601)Branch5790:0.0086467)Branch5981:0.018578)Branch6362:0.0043729)Branch6473:0.025918,((3964-EPI_ISL_1967288_cl7_P.4_2021-04-22:0.089476,6047-EPI_ISL_2344786_cl3_P.1_2021-04-18:0.068569)Branch5681:0.051286,(3521-EPI_ISL_1966749_cl7_P.4_2021-04-12:0.17476,(3545-EPI_ISL_1966780_cl7_P.4_2021-04-14:0.12677,7112-EPI_ISL_2346078_cl7_P.4_2021-03-17:0.15738)Branch6377:0.0053221)Branch6500:0.015024)Branch6910:0.010713)Branch7328:0.0045578,(((7298-EPI_ISL_2385666_cl3_P.1_2021-05-05:0.11704,(4372-EPI_ISL_2101569_cl3_P.1_2021-04-09:0.14863,(4369-EPI_ISL_2101562_cl3_P.1_2021-04-19:0.092382,5616-EPI_ISL_2249429_cl3_P.1_2021-02-27:0.057862)Branch5674:0.015695)Branch6068:0.038777)Branch7122:0.0043482,((4407-EPI_ISL_2101636_cl3_P.1_2021-04-23:0.13948,7192-EPI_ISL_2385478_cl3_P.1_2021-04-30:0.11128)Branch7071:0.0045311,((4922-EPI_ISL_2187957_cl3_P.1_2021-04-07:0.11959,6034-EPI_ISL_2344773_cl3_P.1_2021-04-19:0.11593)Branch6954:0.0062105,((4606-EPI_ISL_2157500_cl3_P.1_2021-03-19:0.098074,7188-EPI_ISL_2385474_cl3_P.1_2021-05-01:0.09513)Branch7073:0.0023006,((7176-EPI_ISL_2385455_cl3_P.1_2021-04-28:0.11805,(4520-EPI_ISL_2157411_cl3_P.1_2021-03-04:0.11686,(4401-EPI_ISL_2101621_cl3_P.1_2021-03-26:0.059933,(2734-EPI_ISL_1858348_cl3_P.1_2021-04-09:0,7184-EPI_ISL_2385468_cl3_P.1_2021-05-01:0)Branch4165:0.10219)Branch5578:0.053349)Branch6865:0.0040266)Branch7040:0.0015157,(5144-EPI_ISL_2196350_cl3_P.1_2021-03-17:0.10215,(4267-EPI_ISL_2086610_cl3_P.1_2021-04-00:0.12237,((2109-EPI_ISL_1664119_cl3_P.1_2021-03-24:0.10418,(4406-EPI_ISL_2101634_cl3_P.1_2021-04-23:0.086421,((((7275-EPI_ISL_2385633_cl3_P.1_2021-05-05:0,7276-EPI_ISL_2385634_cl3_P.1_2021-05-05:0)Branch5317:0,(7277-EPI_ISL_2385636_cl3_P.1_2021-05-04:0,7282-EPI_ISL_2385641_cl3_P.1_2021-05-04:0)Branch5318:0)Branch5325:0,(((568-EPI_ISL_1171656_cl3_P.1_2021-02-17:0,2112-EPI_ISL_1664122_cl3_P.1_2021-03-24:0)Branch5305:0,(2136-EPI_ISL_1664149_cl3_P.1_2021-03-24:0,2737-EPI_ISL_1858371_cl3_P.1_2021-04-08:0)Branch5306:0)Branch5319:0,((2852-EPI_ISL_1858894_cl3_P.1_2021-03-25:0,3243-EPI_ISL_1966436_cl3_P.1_2021-03-29:0)Branch5307:0,(4295-EPI_ISL_2101421_cl3_P.1_2021-04-22:0,4315-EPI_ISL_2101470_cl3_P.1_2021-04-13:0)Branch5308:0)Branch5320:0)Branch5326:0)Branch5329:0,((((4320-EPI_ISL_2101481_cl3_P.1_2021-04-23:0,4365-EPI_ISL_2101550_cl3_P.1_2021-04-19:0)Branch5309:0,(4366-EPI_ISL_2101552_cl3_P.1_2021-04-19:0,4368-EPI_ISL_2101559_cl3_P.1_2021-04-19:0)Branch5310:0)Branch5321:0,((4449-EPI_ISL_2101715_cl3_P.1_2021-04-17:0,4601-EPI_ISL_2157495_cl3_P.1_2021-03-17:0)Branch5311:0,(4609-EPI_ISL_2157503_cl3_P.1_2021-03-20:0,5051-EPI_ISL_2196254_cl3_P.1_2021-03-05:0)Branch5312:0)Branch5322:0)Branch5327:0,(((5052-EPI_ISL_2196255_cl3_P.1_2021-03-05:0,5053-EPI_ISL_2196256_cl3_P.1_2021-03-05:0)Branch5313:0,(5126-EPI_ISL_2196331_cl3_P.1_2021-04-15:0,5133-EPI_ISL_2196339_cl3_P.1_2021-04-03:0)Branch5314:0)Branch5323:0,((5236-EPI_ISL_2209404_cl3_P.1_2021-04-19:0,5592-EPI_ISL_2249398_cl3_P.1_2021-02-08:0)Branch5315:0,(7174-EPI_ISL_2385453_cl3_P.1_2021-04-28:0,7194-EPI_ISL_2385480_cl3_P.1_2021-04-30:0)Branch5316:0)Branch5324:0)Branch5328:0)Branch5330:0)Branch5331:0.051669)Branch6540:0.0055322)Branch6686:0.0030943,(7345-EPI_ISL_2385769_cl3_P.1_2021-04-26:0.11503,(5072-EPI_ISL_2196275_cl3_P.1_2021-03-28:0.11364,6030-EPI_ISL_2344768_cl3_P.1_2021-04-19:0.11525)Branch6730:0.0014269)Branch6788:0.00043906)Branch6811:0.0022914)Branch6890:0.0033269)Branch7045:0.0013212)Branch7108:0.001712)Branch7188:0.00091369)Branch7233:0.00085919)Branch7288:0.00071275)Branch7326:0.0019567,(7228-EPI_ISL_2385535_cl3_P.1_2021-05-04:0.15854,((6068-EPI_ISL_2344812_cl3_P.1_2021-04-20:0,(6014-EPI_ISL_2344742_cl3_P.1_2021-04-19:0,6067-EPI_ISL_2344811_cl3_P.1_2021-04-20:0)Branch3967:0)Branch3968:0.15448,(6012-EPI_ISL_2344739_cl3_P.1_2021-04-19:0.099719,(6062-EPI_ISL_2344805_cl3_P.1_2021-04-20:0,(6059-EPI_ISL_2344802_cl3_P.1_2021-04-20:0,6061-EPI_ISL_2344804_cl3_P.1_2021-04-20:0)Branch4480:0)Branch4481:0.059574)Branch5510:0.020754)Branch6030:0.047146)Branch7334:0.0019542)Branch7431:0.0011427)Branch7473:0.00029952)Branch7478:0.0011886)Branch7522:0.00050287)Branch7533:0.0013384)Branch7562:0.011563)Branch7697:0.0077283)Branch7774:0.0038458)Branch7827:0.0048897,((4376-EPI_ISL_2101573_cl3_P.1_2021-04-24:0.20486,(2793-EPI_ISL_1858650_cl3_P.1_2021-04-15:0.15957,(7004-EPI_ISL_2345923_cl3_P.1_2021-04-20:0.12316,(2564-EPI_ISL_1795331_cl3_P.1_2021-03-23:0,6710-EPI_ISL_2345592_cl3_P.1_2021-03-23:0)Branch4251:0.11741)Branch6199:0.041357)Branch7561:0.021653)Branch7820:0.0036525,((5283-EPI_ISL_2209641_cl3_P.1_2021-03-30:0,5913-EPI_ISL_2344586_cl3_P.1_2021-03-30:0)Branch4276:0.17937,(5657-EPI_ISL_2274053_cl3_P.1_2021-04-03:0.21074,(5069-EPI_ISL_2196272_cl3_P.1_2021-03-03:0.12092,7175-EPI_ISL_2385454_cl3_P.1_2021-04-28:0.23528)Branch7100:0.028393)Branch7732:0.0077752)Branch7829:0.0030654)Branch7862:0.0019541)Branch7889:0.0023696)Branch7919:0.00050779)Branch7927:0.00040273)Branch7934:0.0009416,((((4027-EPI_ISL_2003164_cl10_P.1_2021-03-30:0.15985,6375-EPI_ISL_2345216_cl3_P.1_2021-04-27:0.069169)Branch6790:0.0062374,(2022-EPI_ISL_1583730_cl3_P.1_2021-03-05:0.1571,(4379-EPI_ISL_2101580_cl3_P.1_2021-04-22:0,4385-EPI_ISL_2101586_cl3_P.1_2021-04-21:0)Branch3944:0.19682)Branch6982:0.0016174)Branch7036:0.037845,((3976-EPI_ISL_1967305_cl7_P.4_2021-04-18:0.17276,(2371-EPI_ISL_1795129_cl3_P.1_2021-03-21:0,6464-EPI_ISL_2345331_cl3_P.1_2021-03-21:0)Branch4495:0.093506)Branch6367:0.061717,((7128-EPI_ISL_2346094_cl3_P.1_2021-04-20:0.16056,(5937-EPI_ISL_2344618_cl10_P.1_2021-04-14:0.15419,(2425-EPI_ISL_1795187_cl10_P.1_2021-03-21:0,6532-EPI_ISL_2345405_cl10_P.1_2021-03-21:0)Branch4221:0.1276)Branch6193:0.031206)Branch6940:0.030835,((4382-EPI_ISL_2101583_cl10_P.1_2021-04-23:0.11653,(4390-EPI_ISL_2101602_cl10_P.1_2021-04-22:0,(4308-EPI_ISL_2101454_cl10_P.1_2021-04-22:0,4388-EPI_ISL_2101595_cl10_P.1_2021-04-22:0)Branch4277:0)Branch4278:0.11254)Branch6059:0.055088,((1240-EPI_ISL_1358319_cl10_P.1_2021-02-27:0.1495,((318-EPI_ISL_1086045_cl10_P.1_2021-02-05:0.12308,319-EPI_ISL_1086046_cl10_P.1_2021-02-04:0.11213)Branch5806:0.057995,(3847-EPI_ISL_1967156_cl10_P.1_2021-04-05:0.14927,6183-EPI_ISL_2344966_cl10_P.1_2021-04-21:0.16366)Branch6987:0.0041839)Branch7139:0.0037114)Branch7258:0.004133,(((6096-EPI_ISL_2344844_cl10_P.1_2021-04-19:0.13726,7232-EPI_ISL_2385540_cl10_P.1_2021-05-04:0.15256)Branch7251:0.0023741,((((2102-EPI_ISL_1628379_cl10_P.1_2021-03-08:0,(2071-EPI_ISL_1628348_cl10_P.1_2021-03-12:0,2079-EPI_ISL_1628356_cl10_P.1_2021-03-17:0)Branch4725:0)Branch4726:0.076713,(2926-EPI_ISL_1966098_cl10_P.4_2021-02-26:0.077851,3475-EPI_ISL_1966692_cl7_P.4_2021-04-07:0.16198)Branch5680:0.0277)Branch6206:0.032598,((3375-EPI_ISL_1966587_cl10_P.4_2021-04-05:0.1057,3510-EPI_ISL_1966732_cl10_P.1_2021-04-12:0.12989)Branch6034:0.036634,(3488-EPI_ISL_1966708_cl10_P.1_2021-04-08:0.18355,(6369-EPI_ISL_2345208_cl10_P.1_2021-04-27:0,6372-EPI_ISL_2345211_cl10_P.1_2021-04-27:0)Branch4607:0.090313)Branch6284:0.020103)Branch6758:0.007736)Branch7022:0.0072609,(((301-EPI_ISL_1079002_cl10_P.1_2021-02-05:0.11161,3011-EPI_ISL_1966190_cl10_P.1_2021-03-10:0.12093)Branch7063:0.0021321,((909-EPI_ISL_1201893_cl10_P.1_2021-02-18:0.12326,((2709-EPI_ISL_1821270_cl10_P.1_2021-04-02:0.10056,((1957-EPI_ISL_1533727_cl10_P.1_2021-03-13:0.10179,(4296-EPI_ISL_2101424_cl10_P.1_2021-04-21:0.10506,(3262-EPI_ISL_1966456_cl10_P.1_2021-03-29:0.11176,(1194-EPI_ISL_1303536_cl10_P.1_2021-02-15:0.093941,((2610-EPI_ISL_1795381_cl10_P.1_2021-03-22:0,7033-EPI_ISL_2345958_cl10_P.1_2021-03-22:0)Branch4841:0.072772,(((((2131-EPI_ISL_1664144_cl10_P.1_2021-03-26:0,2540-EPI_ISL_1795307_cl10_P.1_2021-03-22:0)Branch5385:0,(2805-EPI_ISL_1858703_cl10_P.1_2021-04-13:0,3328-EPI_ISL_1966530_cl10_P.1_2021-03-30:0)Branch5386:0)Branch5401:0,((3844-EPI_ISL_1967153_cl10_P.1_2021-04-05:0,4803-EPI_ISL_2187814_cl10_P.1_2021-02-24:0)Branch5387:0,(4848-EPI_ISL_2187871_cl10_P.1_2021-03-09:0,5231-EPI_ISL_2209379_cl10_P.4_2021-04-19:0)Branch5388:0)Branch5402:0)Branch5409:0,(((5298-EPI_ISL_2209746_cl10_P.4_2021-05-03:0,5748-EPI_ISL_2293013_cl10_P.1_2021-02-24:0)Branch5389:0,(5945-EPI_ISL_2344630_cl10_P.1_2021-04-15:0,5988-EPI_ISL_2344700_cl10_P.1_2021-04-06:0)Branch5390:0)Branch5403:0,((6037-EPI_ISL_2344776_cl10_P.1_2021-04-18:0,6086-EPI_ISL_2344833_cl10_P.1_2021-03-19:0)Branch5391:0,(6347-EPI_ISL_2345180_cl10_P.1_2021-04-26:0,6349-EPI_ISL_2345182_cl10_P.1_2021-04-26:0)Branch5392:0)Branch5404:0)Branch5410:0)Branch5413:0,((((6425-EPI_ISL_2345283_cl10_P.1_2021-04-27:0,6430-EPI_ISL_2345291_cl10_P.1_2021-04-28:0)Branch5393:0,(6434-EPI_ISL_2345296_cl10_P.1_2021-04-28:0,6674-EPI_ISL_2345555_cl10_P.1_2021-03-22:0)Branch5394:0)Branch5405:0,((6950-EPI_ISL_2345849_cl10_P.1_2021-05-03:0,7058-EPI_ISL_2346007_cl10_P.1_2021-04-07:0)Branch5395:0,(7071-EPI_ISL_2346030_cl10_P.1_2021-04-07:0,7080-EPI_ISL_2346041_cl10_P.1_2021-04-07:0)Branch5396:0)Branch5406:0)Branch5411:0,(((8681-EPI_ISL_981383_cl10_P.1_2021-01-20:0,8683-EPI_ISL_981387_cl10_P.1_2021-01-18:0)Branch5397:0,((309-EPI_ISL_1086036_cl10_P.1_2021-02-10:0,333-EPI_ISL_1096120_cl10_P.1_2021-01-15:0)Branch5379:0,(1504-EPI_ISL_1464669_cl10_P.1_2021-03-02:0,1592-EPI_ISL_1468426_cl10_P.1_2021-02-18:0)Branch5380:0)Branch5398:0)Branch5407:0,(((1596-EPI_ISL_1468430_cl10_P.1_2021-02-03:0,1922-EPI_ISL_1520136_cl10_P.1_2021-02-19:0)Branch5381:0,(1924-EPI_ISL_1533689_cl10_P.1_2021-02-19:0,1925-EPI_ISL_1533690_cl10_P.1_2021-02-19:0)Branch5382:0)Branch5399:0,((1937-EPI_ISL_1533703_cl10_P.1_2021-02-20:0,2004-EPI_ISL_1583663_cl10_P.1_2021-02-12:0)Branch5383:0,(2047-EPI_ISL_1625984_cl10_P.1_2021-02-18:0,2067-EPI_ISL_1628344_cl10_P.1_2021-03-14:0)Branch5384:0)Branch5400:0)Branch5408:0)Branch5412:0)Branch5414:0)Branch5415:0.045141)Branch6305:0.0098402)Branch6545:0.0022688)Branch6592:0.0029982)Branch6675:0.0024327)Branch6737:0.0028039,(2226-EPI_ISL_1731594_cl10_P.1_2021-04-05:0.099947,(915-EPI_ISL_1213170_cl10_P.1_2021-02-08:0.10019,3923-EPI_ISL_1967242_cl10_P.1_2021-04-18:0.09787)Branch6698:0.0024016)Branch6771:0.0017581)Branch6832:0.00051952)Branch6849:0.0023259,((((1249-EPI_ISL_1381047_cl10_P.1_2021-02-10:0.10204,3759-EPI_ISL_1967044_cl10_P.1_2021-04-04:0.11295)Branch6727:0.0020665,(3997-EPI_ISL_2003131_cl10_P.1_2021-03-25:0.096553,(2416-EPI_ISL_1795178_cl10_P.1_2021-03-21:0,6522-EPI_ISL_2345395_cl10_P.1_2021-03-21:0)Branch4743:0.098051)Branch6728:0.0019995)Branch6804:0.0018269,(3689-EPI_ISL_1966956_cl10_P.1_2021-04-08:0.11921,3748-EPI_ISL_1967032_cl10_P.1_2021-04-07:0.11388)Branch6819:0.0012185)Branch6853:0.0018672,(6223-EPI_ISL_2345016_cl10_P.1_2021-04-23:0.11692,(5956-EPI_ISL_2344645_cl10_P.1_2021-04-15:0.11602,7072-EPI_ISL_2346031_cl10_P.1_2021-04-06:0.11747)Branch6760:0.003407)Branch6874:0.0014403)Branch6931:0.00030066)Branch6944:0.00090013)Branch6975:0.002588,(2794-EPI_ISL_1858653_cl10_P.1_2021-04-15:0.16329,5872-EPI_ISL_2308460_cl10_P.1_2021-02-26:0.10984)Branch7006:0.0018135)Branch7074:0.0018792)Branch7143:0.002442,((308-EPI_ISL_1086035_cl10_P.1_2021-02-10:0.11734,(2712-EPI_ISL_1821273_cl10_P.1_2021-04-02:0.1459,((6371-EPI_ISL_2345210_cl15_P.4_2021-04-27:0.17399,(1371-EPI_ISL_1445181_cl10_P.4_2021-03-10:0.12763,2969-EPI_ISL_1966147_cl15_P.4_2021-03-10:0.12081)Branch4770:0.056199)Branch5858:0.017279,(5346-EPI_ISL_2210183_cl10_P.1_2021-04-28:0.19428,(6166-EPI_ISL_2344936_cl10_P.1_2021-04-22:0.15404,(3818-EPI_ISL_1967120_cl10_P.1_2021-04-08:0.12001,((3617-EPI_ISL_1966863_cl10_P.1_2021-04-08:0,3817-EPI_ISL_1967119_cl10_P.1_2021-04-07:0)Branch4442:0,(5182-EPI_ISL_2209068_cl10_P.1_2021-04-28:0,6163-EPI_ISL_2344932_cl10_P.1_2021-04-22:0)Branch4443:0)Branch4444:0.066253)Branch5541:0.019131)Branch5995:0.0050846)Branch6070:0.0047239)Branch6152:0.020625)Branch6546:0.01933)Branch7099:0.0032588,(((2599-EPI_ISL_1795369_cl10_P.1_2021-03-22:0,7018-EPI_ISL_2345942_cl10_P.1_2021-03-22:0)Branch4286:0.15374,(3770-EPI_ISL_1967056_cl10_P.1_2021-04-06:0.19159,(3463-EPI_ISL_1966679_cl10_P.4_2021-04-05:0.092129,(2554-EPI_ISL_1795321_cl10_P.1_2021-03-23:0,6697-EPI_ISL_2345579_cl10_P.1_2021-03-23:0)Branch4601:0.065916)Branch5821:0.029579)Branch6358:0.02611)Branch7049:0.0043407,((1206-EPI_ISL_1303549_cl10_P.1_2021-02-16:0.18906,1310-EPI_ISL_1445112_cl10_P.1_2021-03-08:0.15279)Branch6913:0.0068793,((2272-EPI_ISL_1734884_cl10_P.1_2021-04-05:0.11882,(2601-EPI_ISL_1795371_cl10_P.1_2021-03-22:0,7021-EPI_ISL_2345945_cl10_P.1_2021-03-22:0)Branch4178:0.16494)Branch6945:0.0048193,((2993-EPI_ISL_1966171_cl10_P.1_2021-03-09:0.11791,3139-EPI_ISL_1966325_cl10_P.1_2021-03-26:0.14794)Branch6073:0.040003,(2261-EPI_ISL_1734868_cl10_P.1_2021-04-05:0.15875,6382-EPI_ISL_2345226_cl10_P.4_2021-04-27:0.17409)Branch6742:0.008058)Branch7007:0.0031045)Branch7116:0.00096883)Branch7144:0.0014836)Branch7202:0.00036677)Branch7212:0.00089871)Branch7240:0.0010772)Branch7275:0.0019873)Branch7366:0.0016847,(((((6829-EPI_ISL_2345723_cl10_P.1_2021-05-05:0.19469,((3620-EPI_ISL_1966866_cl10_P.1_2021-04-08:0.16055,(2277-EPI_ISL_1752640_cl10_P.1_2021-04-05:0.056899,2278-EPI_ISL_1752641_cl10_P.1_2021-04-05:0.081034)Branch4877:0.02531)Branch5433:0.037531,((3626-EPI_ISL_1966872_cl10_P.1_2021-04-04:0.15092,(3853-EPI_ISL_1967163_cl10_P.1_2021-04-09:0.11245,(3640-EPI_ISL_1966889_cl10_P.1_2021-04-05:0.086252,(3628-EPI_ISL_1966874_cl10_P.1_2021-04-04:0,6172-EPI_ISL_2344949_cl10_P.1_2021-04-23:0)Branch4363:0.056701)Branch5060:0.0099536)Branch5340:0.015091)Branch5620:0.026014,(3634-EPI_ISL_1966881_cl10_P.1_2021-04-05:0.11135,(6551-EPI_ISL_2345424_cl10_P.1_2021-03-21:0,(1197-EPI_ISL_1303539_cl10_P.1_2021-02-15:0,2439-EPI_ISL_1795201_cl10_P.1_2021-03-21:0)Branch4667:0)Branch4668:0.066665)Branch5918:0.013013)Branch6162:0.00089576)Branch6179:0.0088167)Branch6347:0.0072137,((((3250-EPI_ISL_1966443_cl15_P.4_2021-03-31:0.15297,(6982-EPI_ISL_2345883_cl10_P.4_2021-04-04:0.12133,(7067-EPI_ISL_2346022_cl15_P.4_2021-04-07:0,7069-EPI_ISL_2346024_cl15_P.4_2021-04-07:0)Branch3919:0.12245)Branch4893:0.013481)Branch5166:0.025188,(5271-EPI_ISL_2209593_cl10_P.4_2021-05-04:0.14233,6983-EPI_ISL_2345884_cl15_P.4_2021-04-04:0.077116)Branch5420:0.016118)Branch5782:0.029355,(((3448-EPI_ISL_1966663_cl7_P.4_2021-04-05:0.10216,6922-EPI_ISL_2345820_cl10_P.1_2021-05-05:0.1076)Branch5037:0.041157,(3449-EPI_ISL_1966665_cl7_P.4_2021-04-05:0.22697,((3445-EPI_ISL_1966660_cl10_P.4_2021-04-05:0,3450-EPI_ISL_1966666_cl10_P.4_2021-04-05:0)Branch3825:0.19639,(((1402-EPI_ISL_1445215_cl7_P.4_2021-03-15:0.1016,3027-EPI_ISL_1966209_cl7_P.4_2021-03-16:0.068566)Branch4548:0.041196,(3437-EPI_ISL_1966652_cl7_P.4_2021-04-05:0.11328,(3485-EPI_ISL_1966705_cl7_P.4_2021-04-05:0.096821,((3439-EPI_ISL_1966654_cl7_P.4_2021-04-05:0,3440-EPI_ISL_1966655_cl7_P.4_2021-04-06:0)Branch4211:0,(3442-EPI_ISL_1966657_cl7_P.4_2021-04-05:0,4690-EPI_ISL_2170950_cl7_P.4_2021-04-05:0)Branch4212:0)Branch4213:0.061369)Branch4826:0.010922)Branch4915:0.0087172)Branch5120:0.010306,((4692-EPI_ISL_2170956_cl10_P.4_2021-04-05:0.079613,(3469-EPI_ISL_1966686_cl10_P.4_2021-04-05:0.11443,(3122-EPI_ISL_1966308_cl10_P.4_2021-03-22:0.05798,3480-EPI_ISL_1966697_cl10_P.4_2021-04-05:0.086734)Branch4238:0.010534)Branch4311:0.032146)Branch4644:0.039178,(3470-EPI_ISL_1966687_cl10_P.4_2021-04-05:0.11543,(1453-EPI_ISL_1445267_cl7_P.4_2021-02-27:0.10265,2925-EPI_ISL_1966097_cl10_P.4_2021-02-27:0.073391)Branch4660:0.01224)Branch4796:0.025765)Branch5248:0.0062333)Branch5425:0.0084874)Branch5579:0.0086255)Branch5780:0.010748)Branch5964:0.0071099,((2035-EPI_ISL_1620639_cl10_P.1_2021-03-22:0.15699,4032-EPI_ISL_2003169_cl10_P.1_2021-03-20:0.18625)Branch5891:0.0065388,(6090-EPI_ISL_2344837_cl10_P.1_2021-04-19:0.16099,((3341-EPI_ISL_1966548_cl10_P.1_2021-03-29:0.16483,(4318-EPI_ISL_2101476_cl10_P.1_2021-04-20:0.1171,(2111-EPI_ISL_1664121_cl10_P.1_2021-03-24:0.096816,(7204-EPI_ISL_2385495_cl10_P.1_2021-04-30:0.094836,(2137-EPI_ISL_1664150_cl10_P.1_2021-03-24:0,4627-EPI_ISL_2157524_cl10_P.1_2021-04-03:0)Branch4057:0.059133)Branch4521:0.0098742)Branch4665:0.0051005)Branch4733:0.058589)Branch5852:0.0032113,((6019-EPI_ISL_2344753_cl10_P.1_2021-04-19:0.14883,6025-EPI_ISL_2344761_cl10_P.1_2021-04-19:0.086682)Branch4594:0.071764,((6228-EPI_ISL_2345027_cl10_P.1_2021-04-23:0.10369,7290-EPI_ISL_2385653_cl10_P.1_2021-05-07:0.065403)Branch4825:0.051607,((6111-EPI_ISL_2344862_cl10_P.1_2021-04-20:0.11651,(1247-EPI_ISL_1381045_cl10_P.1_2021-02-11:0.10875,((2588-EPI_ISL_1795357_cl10_P.1_2021-03-21:0,6745-EPI_ISL_2345631_cl10_P.1_2021-03-21:0)Branch4094:0.10473,(3813-EPI_ISL_1967112_cl10_P.1_2021-04-07:0.082954,((6683-EPI_ISL_2345565_cl10_P.1_2021-03-22:0,(1261-EPI_ISL_1381059_cl10_P.1_2021-02-11:0,2189-EPI_ISL_1715144_cl10_P.1_2021-03-16:0)Branch4380:0)Branch4383:0,((2547-EPI_ISL_1795314_cl10_P.1_2021-03-22:0,3446-EPI_ISL_1966661_cl10_P.1_2021-04-05:0)Branch4381:0,(3809-EPI_ISL_1967107_cl10_P.1_2021-04-07:0,6080-EPI_ISL_2344827_cl10_P.1_2021-04-19:0)Branch4382:0)Branch4384:0)Branch4385:0.053962)Branch5048:0.012972)Branch5377:0.0057805)Branch5481:0.0037219)Branch5565:0.0059,(1219-EPI_ISL_1358292_cl10_P.2_2021-02-12:0.12125,((1585-EPI_ISL_1468418_cl10_P.1_2021-01-11:0,1591-EPI_ISL_1468425_cl10_P.1_2021-02-16:0)Branch4066:0.11955,(1468-EPI_ISL_1464633_cl10_P.1_2021-03-15:0.079196,(1472-EPI_ISL_1464637_cl10_P.1_2021-03-12:0,1478-EPI_ISL_1464643_cl10_P.1_2021-03-11:0)Branch4083:0.05547)Branch4528:0.061809)Branch5589:0.0036496)Branch5648:0.0010906)Branch5672:0.0069486)Branch5870:0.0016953)Branch5892:0.00050213)Branch5903:0.0017023)Branch5944:0.003969)Branch6028:0.003756)Branch6077:0.01185)Branch6279:0.0094665,((3244-EPI_ISL_1966437_cl7_P.4_2021-03-29:0.19333,(2288-EPI_ISL_1752653_cl10_P.1_2021-03-16:0.21535,(1241-EPI_ISL_1358320_cl10_P.1_2021-02-26:0.14125,(5329-EPI_ISL_2210003_cl10_P.1_2021-04-24:0,6230-EPI_ISL_2345030_cl10_P.1_2021-04-24:0)Branch3912:0.12988)Branch4979:0.012303)Branch5303:0.0036186)Branch5417:0.049625,((6801-EPI_ISL_2345691_cl7_P.4_2021-05-06:0.1424,(6257-EPI_ISL_2345069_cl10_P.1_2021-04-25:0,6258-EPI_ISL_2345070_cl10_P.1_2021-04-25:0)Branch3940:0.09139)Branch4651:0.081539,(6964-EPI_ISL_2345864_cl10_P.4_2021-05-05:0.12927,(1330-EPI_ISL_1445132_cl7_P.4_2021-03-08:0.10471,2998-EPI_ISL_1966176_cl7_P.4_2021-03-08:0.071338)Branch4767:0.053689)Branch5820:0.018896)Branch6128:0.012575)Branch6349:0.0061407)Branch6479:0.0014605)Branch6505:0.027296,((((2501-EPI_ISL_1795265_cl10_P.1_2021-03-24:0.065047,6623-EPI_ISL_2345499_cl10_P.1_2021-03-24:0.085893)Branch4761:0.060554,((4077-EPI_ISL_2008961_cl7_P.4_2021-04-19:0.12487,((2363-EPI_ISL_1795121_cl10_P.1_2021-03-22:0,6454-EPI_ISL_2345321_cl10_P.1_2021-03-22:0)Branch3784:0.18449,(1347-EPI_ISL_1445151_cl10_P.4_2021-03-08:0.1191,2946-EPI_ISL_1966122_cl10_P.4_2021-03-09:0.12106)Branch4161:0.060806)Branch4747:0.048433)Branch5632:0.013,(3705-EPI_ISL_1966976_cl10_P.1_2021-04-06:0.18496,((2504-EPI_ISL_1795269_cl10_P.1_2021-03-23:0,6626-EPI_ISL_2345503_cl10_P.1_2021-03-23:0)Branch3915:0.16251,(4050-EPI_ISL_2008928_cl10_P.1_2021-04-27:0.153,((2497-EPI_ISL_1795261_cl10_P.1_2021-03-24:0,6619-EPI_ISL_2345495_cl10_P.1_2021-03-24:0)Branch3942:0.14349,(6350-EPI_ISL_2345184_cl15_P.4_2021-04-26:0.11316,((2451-EPI_ISL_1795213_cl10_P.1_2021-03-22:0,6568-EPI_ISL_2345441_cl10_P.1_2021-03-22:0)Branch4068:0.10027,((2454-EPI_ISL_1795216_cl10_P.1_2021-03-22:0,6571-EPI_ISL_2345444_cl10_P.1_2021-03-22:0)Branch4000:0.10656,(((2362-EPI_ISL_1795120_cl10_P.1_2021-03-22:0,2391-EPI_ISL_1795151_cl10_P.1_2021-03-22:0)Branch4091:0,(6453-EPI_ISL_2345320_cl10_P.1_2021-03-22:0,6489-EPI_ISL_2345360_cl10_P.1_2021-03-22:0)Branch4092:0)Branch4093:0.081355,(6570-EPI_ISL_2345443_cl10_P.1_2021-03-22:0,(2453-EPI_ISL_1795215_cl10_P.1_2021-03-22:0,6351-EPI_ISL_2345185_cl10_P.1_2021-04-26:0)Branch4296:0)Branch4297:0.054845)Branch4875:0.0084097)Branch4997:0.0069694)Branch5163:0.0095545)Branch5430:0.0080552)Branch5580:0.0073528)Branch5783:0.00086226)Branch5800:0.002844)Branch5845:0.0039557)Branch5910:0.0019711)Branch5954:0.042633,(((6123-EPI_ISL_2344879_cl15_P.4_2021-04-22:0.10179,6125-EPI_ISL_2344881_cl10_P.1_2021-04-22:0.07287)Branch4039:0.17252,((3630-EPI_ISL_1966877_cl10_P.4_2021-04-05:0.25744,5952-EPI_ISL_2344638_cl10_P.1_2021-04-14:0.16108)Branch4917:0.052802,(2691-EPI_ISL_1821245_cl10_P.1_2021-03-15:0.15571,(1273-EPI_ISL_1381071_cl10_P.1_2021-03-12:0.071768,6994-EPI_ISL_2345909_cl10_P.1_2021-04-20:0.10495)Branch4345:0.083234)Branch5595:0.022854)Branch6087:0.023298)Branch6526:0.010339,(3800-EPI_ISL_1967092_cl10_P.1_2021-04-05:0.17406,((((((1315-EPI_ISL_1445117_cl7_P.4_2021-03-08:0.13425,2982-EPI_ISL_1966160_cl10_P.4_2021-03-09:0.098563)Branch4055:0.071772,(3279-EPI_ISL_1966476_cl10_P.4_2021-03-29:0.13375,((1443-EPI_ISL_1445257_cl10_P.4_2021-02-28:0.098693,2912-EPI_ISL_1966083_cl10_P.4_2021-02-28:0.071475)Branch3896:0.049172,(1440-EPI_ISL_1445254_cl10_P.4_2021-02-28:0.10096,2909-EPI_ISL_1966080_cl10_P.4_2021-02-28:0.075083)Branch4033:0.011782)Branch4096:0.040642)Branch4393:0.02456)Branch4706:0.035869,(3299-EPI_ISL_1966496_cl10_P.4_2021-03-29:0.1456,3938-EPI_ISL_1967261_cl10_P.4_2021-04-18:0.21408)Branch5062:0.0074815)Branch5265:0.020589,(3078-EPI_ISL_1966263_cl7_P.4_2021-03-17:0.17967,(3135-EPI_ISL_1966321_cl7_P.4_2021-03-20:0,3136-EPI_ISL_1966322_cl7_P.4_2021-03-20:0)Branch4176:0.094772)Branch5418:0.016047)Branch5766:0.021906,((1201-EPI_ISL_1303543_cl10_P.1_2021-02-15:0.16821,((3897-EPI_ISL_1967213_cl10_P.4_2021-04-19:0.13724,6319-EPI_ISL_2345144_cl15_P.4_2021-04-26:0.18982)Branch4404:0.052519,((4015-EPI_ISL_2003151_cl10_P.1_2021-03-18:0,(3983-EPI_ISL_2003111_cl10_P.1_2021-03-10:0,4013-EPI_ISL_2003149_cl10_P.1_2021-03-24:0)Branch3921:0)Branch3922:0.10376,(1205-EPI_ISL_1303548_cl10_P.1_2021-02-15:0,(416-EPI_ISL_1121315_cl10_P.1_2021-01-16:0,1203-EPI_ISL_1303546_cl10_P.1_2021-02-15:0)Branch4087:0)Branch4088:0.066954)Branch4718:0.028843)Branch5117:0.0071247)Branch5338:0.03697,((6295-EPI_ISL_2345113_cl10_P.1_2021-04-25:0.21891,(6872-EPI_ISL_2345769_cl10_P.1_2021-04-11:0.20569,(4002-EPI_ISL_2003136_cl10_P.1_2021-03-12:0.15147,5940-EPI_ISL_2344623_cl10_P.1_2021-04-15:0.16612)Branch4616:0.0041361)Branch4669:0.066321)Branch5904:0.0089272,((3332-EPI_ISL_1966537_cl15_P.4_2021-03-29:0.16134,(3339-EPI_ISL_1966546_cl15_P.4_2021-03-30:0.11165,6038-EPI_ISL_2344777_cl10_P.1_2021-04-19:0.1103)Branch4353:0.089449)Branch5815:0.012905,(((5938-EPI_ISL_2344619_cl10_P.1_2021-04-14:0.14945,(3138-EPI_ISL_1966324_cl10_P.1_2021-03-22:0.065548,6248-EPI_ISL_2345055_cl10_P.1_2021-04-25:0.10215)Branch4339:0.064257)Branch5147:0.033451,(7003-EPI_ISL_2345921_cl10_P.1_2021-04-20:0.14334,((2186-EPI_ISL_1715138_cl10_P.1_2021-03-15:0.076534,(6271-EPI_ISL_2345086_cl10_P.1_2021-04-26:0.058065,7055-EPI_ISL_2345998_cl10_P.1_2021-04-07:0.050002)Branch4064:0.079632)Branch4819:0.048763,(1494-EPI_ISL_1464659_cl10_P.1.2_2021-03-05:0.1139,(3794-EPI_ISL_1967085_cl10_P.1_2021-04-04:0.10682,(1918-EPI_ISL_1520130_cl10_P.1_2021-02-19:0.096008,(1262-EPI_ISL_1381060_cl10_P.1_2021-02-10:0,1919-EPI_ISL_1520131_cl10_P.1_2021-02-19:0)Branch4364:0.062632)Branch5223:0.0099365)Branch5453:0.0081414)Branch5602:0.0075622)Branch5822:0.0034699)Branch5878:0.0018745)Branch5909:0.0043022,(5218-EPI_ISL_2209329_cl10_P.1_2021-04-25:0.21078,(1257-EPI_ISL_1381055_cl10_P.2_2021-02-11:0.1627,1265-EPI_ISL_1381063_cl10_P.2_2021-02-10:0.08444)Branch4907:0.044851)Branch5919:0.0038946)Branch6010:0.002167)Branch6040:0.0020517)Branch6067:0.00089386)Branch6081:0.0019016)Branch6108:0.025614,((4000-EPI_ISL_2003134_cl10_P.1_2021-03-13:0.17331,6056-EPI_ISL_2344798_cl10_P.1_2021-04-19:0.15756)Branch6461:0.0039863,((3486-EPI_ISL_1966706_cl10_P.4_2021-04-05:0.13969,(5054-EPI_ISL_2196257_cl10_P.1_2021-03-26:0.11664,(3839-EPI_ISL_1967148_cl10_P.1_2021-04-05:0.051317,5934-EPI_ISL_2344614_cl10_P.1_2021-04-16:0.073766)Branch4857:0.020641)Branch5266:0.017672)Branch5630:0.042688,((2296-EPI_ISL_1752664_cl10_P.1_2021-03-18:0.12207,(3635-EPI_ISL_1966884_cl10_P.1_2021-04-05:0.11801,((3546-EPI_ISL_1966781_cl10_P.4_2021-04-14:0.091236,(3694-EPI_ISL_1966963_cl10_P.1_2021-04-07:0,3695-EPI_ISL_1966964_cl10_P.1_2021-04-07:0)Branch4387:0.066809)Branch5419:0.040609,(2227-EPI_ISL_1731595_cl10_P.1_2021-04-05:0.11038,(1486-EPI_ISL_1464651_cl10_P.1_2021-03-09:0.108,3633-EPI_ISL_1966880_cl10_P.1_2021-04-05:0.058442)Branch5935:0.0086325)Branch6095:0.0054833)Branch6191:0.0039746)Branch6257:0.0026634)Branch6311:0.0048129,((3761-EPI_ISL_1967046_cl10_P.1_2021-04-04:0,(3758-EPI_ISL_1967043_cl10_P.1_2021-04-04:0,3760-EPI_ISL_1967045_cl10_P.1_2021-04-04:0)Branch4097:0)Branch4098:0.15553,(3513-EPI_ISL_1966735_cl10_P.1_2021-04-12:0.16927,6290-EPI_ISL_2345107_cl10_P.1_2021-04-25:0.20463)Branch6300:0.0053356)Branch6406:0.0003948)Branch6414:0.0019113)Branch6467:0.0038244)Branch6541:0.0021504)Branch6584:0.0038879)Branch6677:0.0030385)Branch6759:0.0019026)Branch6821:0.013918,(((3073-EPI_ISL_1966258_cl15_P.4_2021-03-17:0.14304,5226-EPI_ISL_2209363_cl10_P.1_2021-04-30:0.19527)Branch5085:0.087013,(5354-EPI_ISL_2210236_cl10_P.1_2021-04-30:0.15949,(3649-EPI_ISL_1966905_cl10_P.4_2021-04-05:0.19829,(4469-EPI_ISL_2106185_cl10_P.1_2021-02-19:0.09871,(3504-EPI_ISL_1966726_cl10_P.1_2021-04-12:0,(3419-EPI_ISL_1966631_cl10_P.1_2021-04-05:0,3503-EPI_ISL_1966725_cl10_P.1_2021-04-12:0)Branch4140:0)Branch4141:0.071457)Branch4855:0.028414)Branch5437:0.017283)Branch5833:0.053768)Branch6970:0.0089416,((((((1454-EPI_ISL_1445268_cl10_P.4_2021-02-24:0.18452,2919-EPI_ISL_1966090_cl10_P.1_2021-03-01:0.1031)Branch4625:0.080492,(3246-EPI_ISL_1966439_cl10_P.4_2021-03-30:0.20891,((1397-EPI_ISL_1445210_cl10_P.4_2021-03-15:0.095867,3021-EPI_ISL_1966202_cl10_P.4_2021-03-16:0.0743)Branch3981:0.14539,(3305-EPI_ISL_1966502_cl10_P.4_2021-04-01:0.056035,(3132-EPI_ISL_1966318_cl10_P.4_2021-03-22:0,3148-EPI_ISL_1966337_cl10_P.4_2021-03-23:0)Branch4100:0.089021)Branch4981:0.034657)Branch5808:0.0078685)Branch5936:0.0094378)Branch6092:0.01525,((((2598-EPI_ISL_1795368_cl10_P.1_2021-03-22:0,2600-EPI_ISL_1795370_cl10_P.1_2021-03-22:0)Branch3900:0,(7017-EPI_ISL_2345941_cl10_P.1_2021-03-22:0,7020-EPI_ISL_2345944_cl10_P.1_2021-03-22:0)Branch3901:0)Branch3902:0.15741,(3651-EPI_ISL_1966907_cl10_P.1_2021-04-06:0.20495,(6504-EPI_ISL_2345376_cl10_P.1_2021-03-22:0,(413-EPI_ISL_1121312_cl10_P.1_2021-02-05:0,2404-EPI_ISL_1795165_cl10_P.1_2021-03-22:0)Branch4228:0)Branch4229:0.086181)Branch5368:0.0064176)Branch5480:0.037531,(3418-EPI_ISL_1966630_cl10_P.1_2021-04-05:0.16126,((3935-EPI_ISL_1967258_cl10_P.1_2021-04-18:0.12451,4007-EPI_ISL_2003141_cl10_P.1_2021-03-26:0.10927)Branch5289:0.041093,(6020-EPI_ISL_2344755_cl10_P.1_2021-04-19:0.15502,((1254-EPI_ISL_1381052_cl10_P.1_2021-02-11:0.070974,1258-EPI_ISL_1381056_cl10_P.2_2021-02-11:0.10741)Branch4498:0.084858,((1202-EPI_ISL_1303545_cl10_P.1_2021-02-15:0.096739,(5304-EPI_ISL_2209820_cl10_P.1_2021-03-28:0,5985-EPI_ISL_2344696_cl10_P.1_2021-03-28:0)Branch3869:0.17008)Branch5472:0.02359,(7081-EPI_ISL_2346043_cl10_P.1_2021-04-05:0.1432,(2285-EPI_ISL_1752649_cl10_P.1_2021-03-17:0.08042,(1252-EPI_ISL_1381050_cl10_P.1_2021-02-11:0,3724-EPI_ISL_1966997_cl10_P.1_2021-04-02:0)Branch4484:0.052624)Branch5375:0.020852)Branch5840:0.0082324)Branch6015:0.0034)Branch6060:0.0039919)Branch6125:0.0014544)Branch6154:0.0033645)Branch6215:0.0021592)Branch6246:0.0050444)Branch6351:0.011046,((2412-EPI_ISL_1795174_cl15_P.4_2021-03-21:0.10208,6518-EPI_ISL_2345391_cl10_P.1_2021-03-21:0.072582)Branch4279:0.13248,(3070-EPI_ISL_1966255_cl10_P.4_2021-03-15:0.13798,3074-EPI_ISL_1966259_cl10_P.4_2021-03-15:0.17366)Branch5169:0.058069)Branch6375:0.0095734)Branch6579:0.019475,(6146-EPI_ISL_2344909_cl10_P.1_2021-04-20:0.20891,(((3223-EPI_ISL_1966416_cl10_P.4_2021-03-29:0.0984,(3224-EPI_ISL_1966417_cl10_P.4_2021-03-29:0,3227-EPI_ISL_1966420_cl10_P.4_2021-03-29:0)Branch3908:0.065044)Branch4271:0.11049,(3131-EPI_ISL_1966317_cl7_P.4_2021-03-22:0.22895,(3147-EPI_ISL_1966336_cl10_P.4_2021-03-26:0.10725,((3929-EPI_ISL_1967248_cl7_P.4_2021-04-18:0,3930-EPI_ISL_1967249_cl7_P.4_2021-04-18:0)Branch3932:0.098489,(3242-EPI_ISL_1966435_cl10_P.4_2021-03-29:0,(3140-EPI_ISL_1966326_cl10_P.4_2021-03-22:0,3231-EPI_ISL_1966424_cl10_P.4_2021-03-29:0)Branch4132:0)Branch4133:0.059336)Branch4714:0.016726)Branch4870:0.031545)Branch5551:0.019696)Branch5947:0.019732,((3600-EPI_ISL_1966843_cl15_P.4_2021-04-09:0.090598,6910-EPI_ISL_2345808_cl15_P.4_2021-04-25:0.15853)Branch4993:0.04423,(7047-EPI_ISL_2345989_cl10_P.1_2021-04-07:0.16384,((3811-EPI_ISL_1967110_cl10_P.1_2021-04-08:0.12796,(6403-EPI_ISL_2345256_cl10_P.1_2021-04-27:0.092992,6876-EPI_ISL_2345773_cl10_P.4_2021-05-05:0.18522)Branch5081:0.032277)Branch5830:0.0033583,(6995-EPI_ISL_2345910_cl10_P.1_2021-04-20:0.24063,(((6282-EPI_ISL_2345099_cl10_P.1_2021-04-25:0,6305-EPI_ISL_2345126_cl10_P.1_2021-04-25:0)Branch3824:0.13588,(3615-EPI_ISL_1966861_cl10_P.1_2021-04-08:0.11566,(2292-EPI_ISL_1752657_cl10_P.1_2021-03-17:0.06854,2294-EPI_ISL_1752659_cl10_P.1_2021-03-19:0.10227)Branch4340:0.011209)Branch4409:0.011004)Branch4535:0.068892,((1259-EPI_ISL_1381057_cl10_P.2_2021-02-11:0.16528,5342-EPI_ISL_2210141_cl10_P.1_2021-05-05:0.17822)Branch4892:0.037291,((2234-EPI_ISL_1731602_cl10_P.1_2021-03-23:0.11287,(1469-EPI_ISL_1464634_cl10_P.1_2021-03-14:0.11184,(1490-EPI_ISL_1464655_cl10_P.1_2021-03-06:0.11065,(3627-EPI_ISL_1966873_cl10_P.1_2021-04-04:0.11844,(2286-EPI_ISL_1752650_cl10_P.1_2021-03-17:0.077044,(428-EPI_ISL_1123373_cl10_P.1_2021-02-15:0,1956-EPI_ISL_1533726_cl10_P.1_2021-03-05:0)Branch4046:0.060129)Branch4503:0.0080795)Branch4642:0.0018483)Branch4662:0.0042794)Branch4722:0.0089839)Branch4829:0.042291,(7117-EPI_ISL_2346083_cl10_P.1_2021-04-15:0.16719,(6237-EPI_ISL_2345041_cl10_P.1_2021-04-22:0.14428,(3751-EPI_ISL_1967035_cl10_P.1_2021-04-08:0.12199,(1502-EPI_ISL_1464667_cl10_P.1_2021-03-02:0.11546,(6182-EPI_ISL_2344965_cl10_P.1_2021-04-21:0.11053,(3560-EPI_ISL_1966796_cl10_P.1_2021-04-15:0.11222,(3932-EPI_ISL_1967251_cl10_P.1_2021-04-22:0.085955,(((1484-EPI_ISL_1464649_cl10_P.1_2021-03-10:0,1948-EPI_ISL_1533718_cl10_P.1_2021-03-07:0)Branch4314:0,(3304-EPI_ISL_1966501_cl10_P.1_2021-03-31:0,3781-EPI_ISL_1967069_cl10_P.1_2021-04-04:0)Branch4315:0)Branch4318:0,((4317-EPI_ISL_2101475_cl10_P.1_2021-04-20:0,5174-EPI_ISL_2208998_cl10_P.1_2021-03-29:0)Branch4316:0,(5894-EPI_ISL_2344542_cl10_P.1_2021-03-29:0,7076-EPI_ISL_2346036_cl10_P.1_2021-04-08:0)Branch4317:0)Branch4319:0)Branch4320:0.054402)Branch4890:0.015923)Branch5249:0.0038637)Branch5353:0.0041602)Branch5435:0.0050125)Branch5521:0.0020314)Branch5566:0.0021515)Branch5599:0.0016762)Branch5634:0.0029005)Branch5685:0.0020094)Branch5810:0.0022242)Branch5838:0.0027333)Branch5884:0.0017686)Branch5915:0.0040956)Branch6012:0.015789)Branch6264:0.024105)Branch6793:0.010864)Branch7135:0.0033007,((((2611-EPI_ISL_1795383_cl10_P.1_2021-03-21:0,6746-EPI_ISL_2345632_cl10_P.1_2021-03-21:0)Branch1056:0.26749,(1318-EPI_ISL_1445120_cl10_P.4_2021-03-08:0.1566,2989-EPI_ISL_1966167_cl15_P.4_2021-03-09:0.14385)Branch4377:0.091368)Branch5899:0.04272,(6296-EPI_ISL_2345114_cl10_P.1_2021-04-25:0.11939,(4686-EPI_ISL_2170933_cl10_P.4_2021-03-28:0.12115,5280-EPI_ISL_2209624_cl10_P.1_2021-04-25:0.17033)Branch5582:0.020689)Branch6026:0.034404)Branch6699:0.016461,(1583-EPI_ISL_1468416_cl10_P.1_2021-02-22:0.18544,(6395-EPI_ISL_2345247_cl10_P.1_2021-04-27:0.24552,(((3821-EPI_ISL_1967125_cl10_P.1_2021-04-07:0.20406,(6114-EPI_ISL_2344867_cl10_P.1_2021-04-22:0.15303,((2228-EPI_ISL_1731596_cl10_P.1_2021-04-05:0.12629,(2219-EPI_ISL_1731587_cl10_P.1_2021-04-03:0.091164,6138-EPI_ISL_2344898_cl10_P.1_2021-04-21:0.061661)Branch3931:0.053359)Branch4241:0.017709,(2707-EPI_ISL_1821266_cl10_P.1_2021-04-02:0.10124,(6159-EPI_ISL_2344924_cl10_P.1_2021-04-21:0.097013,(5897-EPI_ISL_2344548_cl10_P.1_2021-03-30:0,(3820-EPI_ISL_1967124_cl10_P.1_2021-04-07:0,5238-EPI_ISL_2209408_cl10_P.1_2021-03-30:0)Branch3874:0)Branch3875:0.066041)Branch4179:0.01286)Branch4284:0.012609)Branch4367:0.011829)Branch4460:0.017222)Branch4713:0.011189,(3752-EPI_ISL_1967036_cl10_P.1_2021-04-08:0.23758,(3755-EPI_ISL_1967040_cl10_P.1_2021-04-08:0,3756-EPI_ISL_1967041_cl10_P.1_2021-04-08:0)Branch530:0.27577)Branch4823:0.00072174)Branch4835:0.021856,((1372-EPI_ISL_1445182_cl10_P.4_2021-03-09:0.10111,2977-EPI_ISL_1966155_cl10_P.4_2021-03-10:0.069057)Branch4063:0.095469,(3832-EPI_ISL_1967137_cl15_P.4_2021-04-08:0.1161,5256-EPI_ISL_2209511_cl10_P.1_2021-04-28:0.11797)Branch4763:0.018697)Branch4982:0.0083141)Branch5186:0.068708)Branch6597:0.013562)Branch6978:0.0072325)Branch7205:0.00084492)Branch7230:0.00020302)Branch7237:0.00075159)Branch7254:0.00041674)Branch7264:0.0020108,((((((6278-EPI_ISL_2345095_cl10_P.1_2021-04-25:0.094509,7225-EPI_ISL_2385529_cl10_P.1_2021-05-04:0.062696)Branch4617:0.08993,((5306-EPI_ISL_2209836_cl10_P.1_2021-03-28:0,6439-EPI_ISL_2345304_cl10_P.1_2021-03-28:0)Branch4358:0.10774,(7009-EPI_ISL_2345930_cl10_P.1_2021-04-20:0.11519,(2230-EPI_ISL_1731598_cl10_P.1_2021-03-23:0.095487,(6893-EPI_ISL_2345790_cl10_P.1_2021-04-14:0.071069,7045-EPI_ISL_2345984_cl10_P.1_2021-04-06:0.052091)Branch5647:0.016331)Branch6043:0.0056053)Branch6133:0.0027637)Branch6188:0.0048181)Branch6271:0.030453,((3842-EPI_ISL_1967151_cl10_P.1_2021-04-05:0.16297,(7061-EPI_ISL_2346012_cl10_P.1_2021-04-07:0.11802,7126-EPI_ISL_2346092_cl10_P.1_2021-04-15:0.1552)Branch6249:0.006828)Branch6385:0.021859,(6233-EPI_ISL_2345033_cl10_P.1_2021-04-23:0.19756,7002-EPI_ISL_2345918_cl10_P.1_2021-04-22:0.14359)Branch6738:0.0067808)Branch6967:0.0038313)Branch7096:0.004533,(((7036-EPI_ISL_2345962_cl10_P.1_2021-04-05:0,7037-EPI_ISL_2345963_cl10_P.1_2021-04-05:0)Branch3972:0.20072,((3788-EPI_ISL_1967079_cl10_P.1_2021-04-04:0.13909,(3873-EPI_ISL_1967184_cl10_P.1.2_2021-04-09:0.10605,7074-EPI_ISL_2346033_cl10_P.1.2_2021-04-08:0.059663)Branch5865:0.017972)Branch6201:0.02206,(3979-EPI_ISL_1967310_cl10_P.4_2021-04-18:0.21969,((2448-EPI_ISL_1795210_cl10_P.1_2021-03-21:0,6565-EPI_ISL_2345438_cl10_P.1_2021-03-21:0)Branch4290:0.096494,(2524-EPI_ISL_1795290_cl10_P.1_2021-03-22:0,6651-EPI_ISL_2345529_cl10_P.1_2021-03-22:0)Branch4618:0.062376)Branch5776:0.032368)Branch6384:0.012935)Branch6674:0.012287)Branch7064:0.0038707,((((3532-EPI_ISL_1966763_cl10_P.4_2021-04-15:0.15628,(3181-EPI_ISL_1966372_cl10_P.4_2021-03-30:0.092689,(3625-EPI_ISL_1966871_cl10_P.1_2021-04-04:0.078783,(1393-EPI_ISL_1445205_cl10_P.4_2021-03-15:0.10099,3025-EPI_ISL_1966207_cl10_P.4_2021-03-15:0.06918)Branch4707:0.033444)Branch5184:0.02354)Branch5768:0.022425)Branch6142:0.018774,(((6389-EPI_ISL_2345239_cl15_P.4_2021-04-27:0,6400-EPI_ISL_2345253_cl15_P.4_2021-04-27:0)Branch3925:0.16834,((1286-EPI_ISL_1445082_cl10_P.4_2021-02-28:0.10225,2933-EPI_ISL_1966107_cl10_P.4_2021-03-02:0.073792)Branch4050:0.09769,(4349-EPI_ISL_2101521_cl10_P.1_2021-04-18:0.13867,(1989-EPI_ISL_1534016_cl10_P.1_2021-03-23:0.11162,(1503-EPI_ISL_1464668_cl10_P.1_2021-03-02:0.10388,5178-EPI_ISL_2209032_cl10_P.1_2021-04-22:0.069217)Branch4546:0.010282)Branch4712:0.016513)Branch4876:0.0083744)Branch4995:0.043002)Branch5993:0.023508,(5939-EPI_ISL_2344622_cl10_P.1_2021-04-13:0.14438,(901-EPI_ISL_1196299_cl10_P.1_2021-02-04:0.10955,6227-EPI_ISL_2345023_cl10_P.1_2021-04-24:0.066408)Branch5799:0.010244)Branch6001:0.021514)Branch6386:0.0043608)Branch6490:0.02054,((3215-EPI_ISL_1966408_cl10_P.4_2021-03-29:0.19402,(6814-EPI_ISL_2345706_cl10_P.4_2021-04-14:0.13102,(2591-EPI_ISL_1795360_cl10_P.1_2021-03-21:0,6749-EPI_ISL_2345635_cl10_P.1_2021-03-21:0)Branch4323:0.083643)Branch5548:0.035973)Branch6253:0.014713,((5191-EPI_ISL_2209158_cl10_P.1_2021-04-11:0.068127,(3799-EPI_ISL_1967090_cl10_P.1_2021-04-04:0.096667,(3791-EPI_ISL_1967082_cl10_P.1_2021-04-04:0.087948,(3843-EPI_ISL_1967152_cl10_P.1_2021-04-05:0,6998-EPI_ISL_2345913_cl10_P.1_2021-04-21:0)Branch4078:0.058046)Branch4560:0.0073439)Branch4670:0.027906)Branch5025:0.05761,(6868-EPI_ISL_2345765_cl10_P.1_2021-05-02:0.1194,(6249-EPI_ISL_2345059_cl10_P.1_2021-04-25:0.063907,(2548-EPI_ISL_1795315_cl10_P.1_2021-03-23:0,6684-EPI_ISL_2345566_cl10_P.1_2021-03-23:0)Branch4240:0.11528)Branch6025:0.005313)Branch6105:0.0094852)Branch6277:0.012115)Branch6547:0.017253)Branch7042:0.0021232,(((6426-EPI_ISL_2345284_cl10_P.1_2021-04-27:0.17505,(3766-EPI_ISL_1967052_cl10_P.1_2021-04-06:0.1637,(3768-EPI_ISL_1967054_cl10_P.1_2021-04-06:0.15384,((2374-EPI_ISL_1795132_cl10_P.1_2021-03-21:0,6467-EPI_ISL_2345334_cl10_P.1_2021-03-21:0)Branch3964:0.10935,((2365-EPI_ISL_1795123_cl10_P.1_2021-03-21:0,6458-EPI_ISL_2345325_cl10_P.1_2021-03-21:0)Branch3943:0.10558,(2376-EPI_ISL_1795134_cl10_P.1_2021-03-21:0,6470-EPI_ISL_2345337_cl10_P.1_2021-03-21:0)Branch4201:0.063406)Branch4840:0.0085794)Branch4910:0.017142)Branch5347:0.0055065)Branch5452:0.0066824)Branch5583:0.022458,(3121-EPI_ISL_1966307_cl10_P.4_2021-03-21:0.092009,3906-EPI_ISL_1967224_cl10_P.4_2021-04-19:0.1667)Branch5654:0.020645)Branch6061:0.045098,((((3928-EPI_ISL_1967247_cl10_P.4_2021-04-18:0.14735,(3119-EPI_ISL_1966305_cl10_P.4_2021-03-22:0.053246,3471-EPI_ISL_1966688_cl10_P.4_2021-04-05:0.080372)Branch5150:0.024251)Branch5682:0.021171,(2223-EPI_ISL_1731591_cl10_P.1_2021-04-05:0.068454,(3396-EPI_ISL_1966608_cl10_P.4_2021-04-05:0.087606,3397-EPI_ISL_1966609_cl10_P.1_2021-04-05:0.070439)Branch5259:0.032457)Branch5968:0.0075115)Branch6098:0.036249,((((3361-EPI_ISL_1966573_cl10_P.4_2021-04-05:0,3900-EPI_ISL_1967217_cl10_P.4_2021-04-19:0)Branch3920:0.15177,(3359-EPI_ISL_1966571_cl10_P.4_2021-04-05:0,3378-EPI_ISL_1966590_cl10_P.4_2021-04-05:0)Branch4337:0.082081)Branch5559:0.032169,(6326-EPI_ISL_2345151_cl10_P.1_2021-04-26:0.071697,(2608-EPI_ISL_1795379_cl10_P.1_2021-03-22:0,7031-EPI_ISL_2345956_cl10_P.1_2021-03-22:0)Branch4256:0.10797)Branch5905:0.013822)Branch6167:0.029152,((3421-EPI_ISL_1966633_cl10_P.4_2021-04-05:0.11187,(6815-EPI_ISL_2345707_cl10_P.4_2021-04-25:0.12115,6858-EPI_ISL_2345754_cl10_P.4_2021-04-25:0.12062)Branch4821:0.06388)Branch6072:0.03057,(6900-EPI_ISL_2345797_cl10_P.4_2021-05-03:0.21477,(((3156-EPI_ISL_1966347_cl10_P.4_2021-03-22:0.23623,(3253-EPI_ISL_1966446_cl10_P.4_2021-03-29:0.14587,(3195-EPI_ISL_1966386_cl10_P.4_2021-03-29:0.090563,4685-EPI_ISL_2170932_cl10_P.4_2021-03-29:0.074902)Branch4328:0.11086)Branch6099:0.016869)Branch6381:0.0022631,((3144-EPI_ISL_1966333_cl10_P.4_2021-03-26:0.15057,5156-EPI_ISL_2208862_cl10_P.4_2021-05-04:0.15624)Branch5846:0.032464,(3225-EPI_ISL_1966418_cl10_P.4_2021-03-29:0.24815,3357-EPI_ISL_1966569_cl10_P.4_2021-04-05:0.16781)Branch6265:0.0073621)Branch6399:0.0015175)Branch6435:0.0026337,((3183-EPI_ISL_1966374_cl7_P.4_2021-03-29:0.20476,(3071-EPI_ISL_1966256_cl10_P.4_2021-03-15:0.083421,(2957-EPI_ISL_1966133_cl10_P.4_2021-03-09:0,2968-EPI_ISL_1966146_cl10_P.4_2021-03-09:0)Branch4399:0.055381)Branch5170:0.051303)Branch6202:0.013872,((3372-EPI_ISL_1966584_cl10_P.4_2021-04-05:0.16281,((3467-EPI_ISL_1966684_cl10_P.4_2021-04-05:0.14857,((1398-EPI_ISL_1445211_cl7_P.4_2021-03-15:0.084542,1412-EPI_ISL_1445225_cl7_P.4_2021-03-15:0.059148)Branch4079:0.12345,(1414-EPI_ISL_1445227_cl7_P.4_2021-03-15:0.10405,3048-EPI_ISL_1966230_cl10_P.4_2021-03-16:0.066114)Branch4249:0.101)Branch5676:0.012383)Branch5939:0.022274,((1314-EPI_ISL_1445116_cl10_P.4_2021-03-08:0.10494,2981-EPI_ISL_1966159_cl10_P.4_2021-03-09:0.065226)Branch5416:0.038108,((1403-EPI_ISL_1445216_cl10_P.4_2021-03-15:0.10514,3028-EPI_ISL_1966210_cl10_P.4_2021-03-16:0.065032)Branch5229:0.038927,((1459-EPI_ISL_1445274_cl10_P.4_2021-02-26:0.089482,(1419-EPI_ISL_1445233_cl10_P.4_2021-02-27:0,(1295-EPI_ISL_1445096_cl10_P.4_2021-03-08:0,1308-EPI_ISL_1445110_cl10_P.4_2021-03-08:0)Branch4321:0)Branch4322:0.06326)Branch5042:0.041028,(1382-EPI_ISL_1445194_cl7_P.4_2021-03-14:0.16259,(1353-EPI_ISL_1445158_cl7_P.4_2021-03-09:0.12131,(1379-EPI_ISL_1445191_cl10_P.4_2021-03-14:0.11143,(1322-EPI_ISL_1445124_cl10_P.4_2021-03-08:0.095314,(1381-EPI_ISL_1445193_cl10_P.4_2021-03-14:0.089885,(1380-EPI_ISL_1445192_cl10_P.4_2021-03-14:0,(1298-EPI_ISL_1445100_cl10_P.4_2021-03-08:0,1376-EPI_ISL_1445187_cl10_P.4_2021-03-14:0)Branch4342:0)Branch4343:0.058361)Branch4998:0.0076441)Branch5187:0.004331)Branch5345:0.0036775)Branch5428:0.010129)Branch5600:0.016928)Branch5949:0.0048191)Branch6036:0.0059597)Branch6122:0.010569)Branch6301:0.003331)Branch6366:0.0029378,((3185-EPI_ISL_1966376_cl10_P.4_2021-03-28:0.13586,3579-EPI_ISL_1966820_cl10_P.4_2021-04-14:0.18089)Branch6286:0.0040203,(3210-EPI_ISL_1966403_cl10_P.4_2021-03-29:0.11778,(3958-EPI_ISL_1967282_cl10_P.4_2021-04-18:0.11058,(4891-EPI_ISL_2187923_cl10_P.4_2021-03-31:0.12173,(2262-EPI_ISL_1734869_cl10_P.4_2021-04-03:0.1195,(3902-EPI_ISL_1967219_cl10_P.4_2021-04-19:0.1078,(2978-EPI_ISL_1966156_cl10_P.4_2021-03-08:0.11262,(3374-EPI_ISL_1966586_cl10_P.4_2021-04-05:0.091481,(3196-EPI_ISL_1966387_cl10_P.4_2021-03-28:0.088194,(((3351-EPI_ISL_1966562_cl10_P.4_2021-04-05:0,3371-EPI_ISL_1966583_cl10_P.4_2021-04-05:0)Branch4812:0,(3436-EPI_ISL_1966651_cl10_P.4_2021-04-05:0,4059-EPI_ISL_2008940_cl10_P.4_2021-03-24:0)Branch4813:0)Branch4816:0,((4846-EPI_ISL_2187869_cl10_P.4_2021-03-09:0,(2892-EPI_ISL_1966063_cl10_P.4_2021-02-27:0,2960-EPI_ISL_1966137_cl10_P.4_2021-03-09:0)Branch4809:0)Branch4814:0,((3040-EPI_ISL_1966222_cl10_P.4_2021-03-14:0,3043-EPI_ISL_1966225_cl10_P.4_2021-03-14:0)Branch4810:0,(3220-EPI_ISL_1966413_cl10_P.4_2021-03-30:0,3238-EPI_ISL_1966431_cl10_P.4_2021-03-30:0)Branch4811:0)Branch4815:0)Branch4817:0)Branch4818:0.054808)Branch5869:0.0065359)Branch6000:0.0036793)Branch6056:0.0033415)Branch6104:0.0046184)Branch6184:0.0018997)Branch6219:0.0013465)Branch6235:0.003422)Branch6297:0.003523)Branch6368:0.0028173)Branch6419:0.0013693)Branch6455:0.0017392)Branch6488:0.0030022)Branch6543:0.0048332)Branch6646:0.005449)Branch6794:0.0031261)Branch6885:0.0021105,((2217-EPI_ISL_1731585_cl10_P.1_2021-04-03:0.12127,3214-EPI_ISL_1966407_cl10_P.4_2021-03-29:0.10423)Branch5952:0.045538,(3234-EPI_ISL_1966427_cl10_P.4_2021-03-29:0.092207,4029-EPI_ISL_2003166_cl10_P.1_2021-03-27:0.065839)Branch6080:0.036835)Branch6932:0.00082044)Branch6966:0.0034906)Branch7089:0.00088637)Branch7115:0.0024291)Branch7196:0.0015492)Branch7241:0.00061651,((3264-EPI_ISL_1966458_cl10_P.1_2021-03-29:0.1862,(5987-EPI_ISL_2344699_cl10_P.1_2021-04-06:0.15581,(6050-EPI_ISL_2344790_cl10_P.1_2021-04-19:0.10397,((6502-EPI_ISL_2345374_cl10_P.1_2021-03-23:0,6505-EPI_ISL_2345377_cl10_P.1_2021-03-23:0)Branch4264:0,((2401-EPI_ISL_1795162_cl10_P.1_2021-03-23:0,2402-EPI_ISL_1795163_cl10_P.1_2021-03-23:0)Branch4262:0,(2405-EPI_ISL_1795166_cl10_P.1_2021-03-23:0,6501-EPI_ISL_2345373_cl10_P.1_2021-03-23:0)Branch4263:0)Branch4265:0)Branch4266:0.063343)Branch4909:0.088415)Branch6880:0.0063134)Branch7102:0.0043249,((306-EPI_ISL_1079162_cl10_P.1_2021-02-08:0.080826,412-EPI_ISL_1121311_cl10_P.1_2021-02-06:0.16832)Branch5357:0.078485,((2609-EPI_ISL_1795380_cl10_P.1_2021-03-22:0,7032-EPI_ISL_2345957_cl10_P.1_2021-03-22:0)Branch4220:0.091573,((2604-EPI_ISL_1795374_cl10_P.1_2021-03-21:0,2605-EPI_ISL_1795375_cl10_P.1_2021-03-21:0)Branch4446:0,(7025-EPI_ISL_2345949_cl10_P.1_2021-03-21:0,7027-EPI_ISL_2345951_cl10_P.1_2021-03-21:0)Branch4447:0)Branch4448:0.06055)Branch5442:0.070987)Branch7104:0.0040765)Branch7242:0.0005803)Branch7257:0.0011369,(((((3152-EPI_ISL_1966343_cl10_P.4_2021-03-22:0.10838,4873-EPI_ISL_2187903_cl10_P.4_2021-03-17:0.14898)Branch5763:0.030889,(((6552-EPI_ISL_2345425_cl10_P.1_2021-03-21:0,6652-EPI_ISL_2345530_cl10_P.1_2021-03-21:0)Branch3954:0,((2433-EPI_ISL_1795195_cl10_P.1_2021-03-21:0,2440-EPI_ISL_1795202_cl10_P.1_2021-03-21:0)Branch3952:0,(2525-EPI_ISL_1795291_cl10_P.1_2021-03-21:0,6544-EPI_ISL_2345417_cl10_P.1_2021-03-21:0)Branch3953:0)Branch3955:0)Branch3956:0.16908,(6277-EPI_ISL_2345093_cl10_P.1_2021-04-25:0.12931,(((6546-EPI_ISL_2345419_cl10_P.1_2021-03-21:0,6555-EPI_ISL_2345428_cl10_P.1_2021-03-21:0)Branch4171:0,((2432-EPI_ISL_1795194_cl10_P.1_2021-03-21:0,2435-EPI_ISL_1795197_cl10_P.1_2021-03-21:0)Branch4169:0,(2443-EPI_ISL_1795205_cl10_P.1_2021-03-21:0,6543-EPI_ISL_2345416_cl10_P.1_2021-03-21:0)Branch4170:0)Branch4172:0)Branch4173:0.12064,((2436-EPI_ISL_1795198_cl10_P.1_2021-03-21:0,6547-EPI_ISL_2345420_cl10_P.1_2021-03-21:0)Branch4302:0.099911,((2531-EPI_ISL_1795298_cl10_P.1_2021-03-22:0,6661-EPI_ISL_2345540_cl10_P.1_2021-03-22:0)Branch4303:0.095133,(4867-EPI_ISL_2187896_cl10_P.1_2021-03-16:0.079282,(((6545-EPI_ISL_2345418_cl10_P.1_2021-03-21:0,6549-EPI_ISL_2345422_cl10_P.1_2021-03-21:0)Branch4583:0,(6553-EPI_ISL_2345426_cl10_P.1_2021-03-21:0,6556-EPI_ISL_2345429_cl10_P.1_2021-03-21:0)Branch4584:0)Branch4587:0,((6658-EPI_ISL_2345536_cl10_P.1_2021-03-22:0,(1913-EPI_ISL_1520123_cl10_P.1_2021-02-19:0,2434-EPI_ISL_1795196_cl10_P.1_2021-03-21:0)Branch4580:0)Branch4585:0,((2437-EPI_ISL_1795199_cl10_P.1_2021-03-21:0,2441-EPI_ISL_1795203_cl10_P.1_2021-03-21:0)Branch4581:0,(2444-EPI_ISL_1795206_cl10_P.1_2021-03-21:0,2529-EPI_ISL_1795295_cl10_P.1_2021-03-22:0)Branch4582:0)Branch4586:0)Branch4588:0)Branch4589:0.054876)Branch5491:0.011268)Branch5807:0.0045196)Branch5880:0.0038951)Branch5967:0.0087167)Branch6115:0.0023874)Branch6161:0.0059299)Branch6261:0.0089873,(6945-EPI_ISL_2345844_cl10_P.1_2021-04-27:0.24061,(6795-EPI_ISL_2345685_cl10_P.4_2021-04-27:0.19545,((5295-EPI_ISL_2209724_cl15_P.4_2021-04-12:0,5330-EPI_ISL_2210056_cl15_P.4_2021-04-12:0)Branch3889:0.16196,(3060-EPI_ISL_1966244_cl15_P.4_2021-03-16:0.059165,5308-EPI_ISL_2209850_cl15_P.4_2021-04-27:0.095047)Branch4871:0.030405)Branch5515:0.014801)Branch5861:0.025705)Branch6315:0.0065275)Branch6454:0.022827,(1595-EPI_ISL_1468429_cl10_P.1_2021-02-23:0.13536,(340-EPI_ISL_1096127_cl10_P.2_2021-02-03:0.13019,2040-EPI_ISL_1625976_cl10_P.1_2021-03-08:0.12269)Branch5827:0.039338)Branch6587:0.015237)Branch7050:0.0069079,((4193-EPI_ISL_2017476_cl10_P.1_2021-03-25:0.16341,(6250-EPI_ISL_2345060_cl10_P.1_2021-04-25:0.22594,(3490-EPI_ISL_1966710_cl10_P.1_2021-04-04:0.17585,((3581-EPI_ISL_1966822_cl10_P.4_2021-04-13:0.1303,(1309-EPI_ISL_1445111_cl10_P.4_2021-03-08:0.10714,(3233-EPI_ISL_1966426_cl10_P.4_2021-03-30:0,(3001-EPI_ISL_1966179_cl10_P.4_2021-03-08:0,3232-EPI_ISL_1966425_cl10_P.4_2021-03-29:0)Branch4204:0)Branch4205:0.068901)Branch4885:0.014226)Branch5171:0.027417,((2414-EPI_ISL_1795176_cl10_P.1_2021-03-21:0,6520-EPI_ISL_2345393_cl10_P.1_2021-03-21:0)Branch4131:0.1055,(2403-EPI_ISL_1795164_cl10_P.1_2021-03-23:0,6503-EPI_ISL_2345375_cl10_P.1_2021-03-23:0)Branch4267:0.089196)Branch5512:0.011697)Branch5818:0.0078535)Branch5955:0.005257)Branch6050:0.022002)Branch6444:0.026073,((6220-EPI_ISL_2345013_cl10_P.1_2021-04-23:0.2094,(6191-EPI_ISL_2344976_cl10_P.1_2021-04-23:0.099408,6786-EPI_ISL_2345676_cl15_P.4_2021-04-30:0.20148)Branch5469:0.010428)Branch5671:0.050689,(3786-EPI_ISL_1967077_cl10_P.1_2021-04-05:0.11894,((1935-EPI_ISL_1533701_cl10_P.1_2021-02-15:0.065904,2291-EPI_ISL_1752656_cl10_P.1_2021-03-18:0.093431)Branch4868:0.045278,(7079-EPI_ISL_2346040_cl10_P.1_2021-04-07:0.094547,7086-EPI_ISL_2346049_cl10_P.1_2021-04-07:0.058473)Branch5619:0.0089804)Branch5854:0.0066108)Branch5997:0.035978)Branch6724:0.013418)Branch7156:0.0035743)Branch7265:0.0009105)Branch7296:0.00086885)Branch7333:0.0014537,(((3594-EPI_ISL_1966837_cl10_P.1_2021-04-04:0.14799,(6224-EPI_ISL_2345017_cl10_P.1_2021-04-23:0,6255-EPI_ISL_2345065_cl10_P.1_2021-04-25:0)Branch4313:0.077454)Branch5434:0.07406,(3814-EPI_ISL_1967113_cl10_P.1_2021-04-08:0.19789,(2051-EPI_ISL_1625991_cl10_P.1_2021-02-23:0,6155-EPI_ISL_2344920_cl10_P.1_2021-04-20:0)Branch4431:0.11747)Branch6654:0.014894)Branch7138:0.0061581,(((2603-EPI_ISL_1795373_cl10_P.1_2021-03-22:0,7023-EPI_ISL_2345947_cl10_P.1_2021-03-22:0)Branch4010:0.19914,((3827-EPI_ISL_1967131_cl10_P.1_2021-04-08:0.1645,5926-EPI_ISL_2344600_cl10_P.1_2021-04-14:0.16743)Branch5625:0.040252,(((3879-EPI_ISL_1967192_cl10_P.1_2021-04-07:0,3881-EPI_ISL_1967194_cl10_P.1_2021-04-08:0)Branch3970:0.16606,(6992-EPI_ISL_2345905_cl10_P.4_2021-04-04:0.11286,(3882-EPI_ISL_1967195_cl15_P.4_2021-04-08:0.11494,(6299-EPI_ISL_2345120_cl10_P.4_2021-04-25:0.10049,(3733-EPI_ISL_1967014_cl15_P.4_2021-04-07:0.05903,5906-EPI_ISL_2344560_cl15_P.4_2021-04-14:0.094876)Branch4954:0.0087656)Branch5153:0.0059858)Branch5342:0.011925)Branch5567:0.03015)Branch6183:0.0095519,(2283-EPI_ISL_1752646_cl10_P.1_2021-04-05:0.16407,((6302-EPI_ISL_2345123_cl10_P.1_2021-04-25:0,6310-EPI_ISL_2345133_cl10_P.1_2021-04-25:0)Branch4110:0.14066,(1156-EPI_ISL_1293075_cl10_P.1_2021-02-03:0.11556,(3677-EPI_ISL_1966941_cl10_P.1_2021-04-05:0.10011,((1480-EPI_ISL_1464645_cl10_P.1_2021-03-11:0,1883-EPI_ISL_1498916_cl10_P.1_2021-02-17:0)Branch4653:0,(3834-EPI_ISL_1967141_cl10_P.1_2021-04-07:0,5943-EPI_ISL_2344627_cl10_P.1_2021-04-16:0)Branch4654:0)Branch4655:0.05562)Branch5622:0.01335)Branch5953:0.012621)Branch6174:0.0051575)Branch6263:0.0045663)Branch6363:0.0036866)Branch6445:0.026697)Branch7175:0.0037178,(((320-EPI_ISL_1086047_cl10_P.1_2021-01-30:0.066284,5522-EPI_ISL_2245182_cl10_P.2_2021-01-29:0.1121)Branch4958:0.079672,((1588-EPI_ISL_1468422_cl10_P.2_2021-02-17:0,1589-EPI_ISL_1468423_cl10_P.2_2021-02-17:0)Branch3829:0.22148,(321-EPI_ISL_1086048_cl10_P.2_2021-01-14:0.19696,(338-EPI_ISL_1096125_cl10_P.2_2021-02-02:0.1706,(1215-EPI_ISL_1358286_cl10_P.2_2021-02-24:0.11059,(349-EPI_ISL_1096136_cl10_P.2_2021-02-10:0.058325,1220-EPI_ISL_1358293_cl10_P.2_2021-02-11:0.092065)Branch5482:0.010863)Branch5775:0.015072)Branch6057:0.0082321)Branch6196:0.0038251)Branch6259:0.020822)Branch6712:0.01573,((5935-EPI_ISL_2344615_cl10_P.1_2021-04-15:0.20259,(1483-EPI_ISL_1464648_cl10_P.1_2021-03-10:0.060925,3999-EPI_ISL_2003133_cl10_P.1_2021-04-11:0.093413)Branch4597:0.044044)Branch5336:0.07721,((5970-EPI_ISL_2344668_cl10_P.1_2021-03-24:0.21806,(5981-EPI_ISL_2344692_cl10_P.1_2021-03-31:0,(335-EPI_ISL_1096122_cl10_P.1_2021-01-26:0,5916-EPI_ISL_2344589_cl10_P.1_2021-03-05:0)Branch3984:0)Branch3985:0.10615)Branch4946:0.088294,(3590-EPI_ISL_1966833_cl10_P.1_2021-04-08:0.1796,(3407-EPI_ISL_1966619_cl7_P.4_2021-04-04:0.13643,(2417-EPI_ISL_1795179_cl10_P.1_2021-03-21:0,6523-EPI_ISL_2345396_cl10_P.1_2021-03-21:0)Branch4379:0.080348)Branch5652:0.04308)Branch6522:0.014633)Branch6906:0.0031149)Branch7009:0.0066059)Branch7218:0.002345)Branch7290:0.0019125)Branch7365:0.00063426)Branch7387:0.0014515)Branch7434:0.00013509)Branch7436:0.0036599)Branch7545:0.013482)Branch7714:0.0099393)Branch7824:0.0042278)Branch7874:0.0049067,((((5258-EPI_ISL_2209522_cl15_P.4_2021-04-16:0,6005-EPI_ISL_2344730_cl15_P.4_2021-04-16:0)Branch3950:0.20486,(2048-EPI_ISL_1625986_cl3_P.1_2021-02-18:0.1716,(2062-EPI_ISL_1626002_cl3_P.2_2021-02-28:0.11631,((2049-EPI_ISL_1625988_cl3_P.1_2021-02-20:0,2057-EPI_ISL_1625997_cl3_P.1_2021-02-25:0)Branch4950:0,(5188-EPI_ISL_2209129_cl3_P.1_2021-04-09:0,5309-EPI_ISL_2209856_cl3_P.1_2021-04-09:0)Branch4951:0)Branch4952:0.062068)Branch6480:0.012197)Branch6824:0.0087423)Branch7206:0.024488,(7054-EPI_ISL_2345997_cl3_P.1_2021-04-07:0.11887,(2482-EPI_ISL_1795245_cl3_P.1_2021-03-23:0,6603-EPI_ISL_2345478_cl3_P.1_2021-03-23:0)Branch4294:0.1506)Branch7409:0.01847)Branch7730:0.013267,(((5084-EPI_ISL_2196287_cl3_P.1_2021-04-05:0.15297,(6383-EPI_ISL_2345229_cl3_P.1_2021-04-26:0,6386-EPI_ISL_2345235_cl3_P.1_2021-04-27:0)Branch4450:0.12069)Branch7065:0.026439,((2147-EPI_ISL_1664174_cl3_P.1_2021-03-26:0.18094,(4894-EPI_ISL_2187926_cl3_P.1_2021-03-31:0.12094,(4824-EPI_ISL_2187839_cl3_P.1_2021-03-02:0.10873,(4859-EPI_ISL_2187885_cl3_P.1_2021-03-15:0.10397,((5785-EPI_ISL_2298788_cl3_P.1_2021-02-25:0,7135-EPI_ISL_2348600_cl3_P.1_2021-02-25:0)Branch5045:0,((518-EPI_ISL_1164973_cl3_P.1_2021-01-29:0,3675-EPI_ISL_1966938_cl3_P.1_2021-04-05:0)Branch5043:0,(3802-EPI_ISL_1967098_cl3_P.1_2021-04-07:0,4802-EPI_ISL_2187813_cl3_P.1_2021-02-24:0)Branch5044:0)Branch5046:0)Branch5047:0.05604)Branch6394:0.0078025)Branch6591:0.0062113)Branch6789:0.0061926)Branch7067:0.005081,(3075-EPI_ISL_1966260_cl7_P.4_2021-03-17:0.15068,((2302-EPI_ISL_1786560_cl3_P.1_2021-03-03:0.14277,(2309-EPI_ISL_1786568_cl3_P.1_2021-03-05:0.16619,(1361-EPI_ISL_1445167_cl7_P.4_2021-03-05:0.10846,2308-EPI_ISL_1786567_cl3_P.1_2021-03-06:0.15661)Branch5034:0.0091551)Branch5278:0.034061)Branch6044:0.027251,(((4552-EPI_ISL_2157445_cl3_P.1_2021-03-09:0.14338,(4986-EPI_ISL_2196187_cl3_P.1_2021-03-02:0.15413,((4302-EPI_ISL_2101438_cl3_P.1_2021-04-21:0,4999-EPI_ISL_2196200_cl3_P.1_2021-03-30:0)Branch3936:0.14745,(7010-EPI_ISL_2345931_cl3_P.1_2021-04-19:0.13726,(2156-EPI_ISL_1664189_cl3_P.1_2021-03-26:0,6817-EPI_ISL_2345709_cl3_P.1_2021-05-03:0)Branch4372:0.072553)Branch5516:0.0067475)Branch5651:0.01021)Branch5926:0.0030631)Branch6002:0.0054697,((6244-EPI_ISL_2345051_cl3_P.1_2021-04-25:0.13282,(2701-EPI_ISL_1821260_cl3_P.1_2021-03-24:0.13043,((3727-EPI_ISL_1967004_cl3_P.1_2021-04-06:0,7104-EPI_ISL_2346069_cl3_P.1_2021-03-03:0)Branch4148:0.080383,(3905-EPI_ISL_1967222_cl7_P.4_2021-04-19:0.076257,6763-EPI_ISL_2345651_cl7_P.4_2021-05-03:0.12523)Branch4738:0.022325)Branch4999:0.010904)Branch5284:0.01951)Branch5777:0.013838,((5338-EPI_ISL_2210110_cl7_P.4_2021-05-03:0.14135,(5277-EPI_ISL_2209617_cl7_P.4_2021-05-02:0.10115,(3284-EPI_ISL_1966481_cl7_P.4_2021-03-29:0.088854,(7111-EPI_ISL_2346077_cl7_P.4_2021-03-17:0,(3008-EPI_ISL_1966186_cl7_P.4_2021-03-10:0,3945-EPI_ISL_1967268_cl7_P.4_2021-04-18:0)Branch4214:0)Branch4215:0.061046)Branch4843:0.014516)Branch5049:0.010045)Branch5341:0.02485,((5357-EPI_ISL_2210246_cl7_P.4_2021-04-27:0.11736,6757-EPI_ISL_2345645_cl15_P.4_2021-04-26:0.12441)Branch4895:0.036679,(6952-EPI_ISL_2345851_cl7_P.4_2021-04-25:0.17757,(5403-EPI_ISL_2241317_cl15_P.4_2021-05-13:0,5405-EPI_ISL_2241319_cl15_P.4_2021-05-11:0)Branch3907:0.15378)Branch5535:0.0085305)Branch5774:0.0059352)Branch5875:0.0091835)Branch6051:0.0026731)Branch6094:0.0029766,((5221-EPI_ISL_2209341_cl3_P.1_2021-05-03:0.067374,6912-EPI_ISL_2345810_cl3_P.1_2021-05-02:0.11158)Branch4389:0.097714,((5410-EPI_ISL_2241326_cl15_P.4_2021-05-13:0.15058,(5406-EPI_ISL_2241322_cl3_P.1_2021-05-12:0.080508,5407-EPI_ISL_2241323_cl3_P.1_2021-05-12:0.14619)Branch4305:0.024545)Branch4518:0.069775,(3767-EPI_ISL_1967053_cl3_P.1_2021-04-06:0.19638,(5923-EPI_ISL_2344597_cl3_P.1_2021-04-15:0.10664,(2361-EPI_ISL_1795119_cl3_P.1_2021-03-21:0,6452-EPI_ISL_2345319_cl3_P.1_2021-03-21:0)Branch3990:0.10896)Branch5065:0.02081)Branch5572:0.0096594)Branch5832:0.015098)Branch6114:0.0016217)Branch6144:0.021035)Branch6586:0.01705)Branch7146:0.0042144)Branch7306:0.024787)Branch7751:0.010238,(((1230-EPI_ISL_1358304_cl3_P.2_2021-02-10:0.13529,((1182-EPI_ISL_1303520_cl3_P.2_2021-02-10:0.1127,(5442-EPI_ISL_2241549_cl3_P.2_2021-02-23:0.11181,(5817-EPI_ISL_2308402_cl3_P.2_2021-02-27:0.11463,(1216-EPI_ISL_1358288_cl3_P.2_2021-03-04:0.086978,(((1178-EPI_ISL_1303514_cl3_P.2_2021-01-19:0,5438-EPI_ISL_2241541_cl3_P.2_2021-01-20:0)Branch4968:0,(5818-EPI_ISL_2308403_cl3_P.1_2021-02-26:0,5875-EPI_ISL_2308463_cl3_P.2_2021-01-31:0)Branch4969:0)Branch4972:0,((8311-EPI_ISL_833170_cl3_P.1_2020-12-23:0,(315-EPI_ISL_1086042_cl3_P.2_2021-02-09:0,1166-EPI_ISL_1303502_cl3_P.2_2021-01-19:0)Branch4965:0)Branch4970:0,((1170-EPI_ISL_1303506_cl3_P.1_2021-01-22:0,1173-EPI_ISL_1303509_cl3_P.2_2021-02-01:0)Branch4966:0,(1176-EPI_ISL_1303512_cl3_P.2_2021-01-25:0,1177-EPI_ISL_1303513_cl3_P.2_2021-01-13:0)Branch4967:0)Branch4971:0)Branch4973:0)Branch4974:0.051372)Branch6210:0.011327)Branch6494:0.004492)Branch6601:0.0037193)Branch6697:0.0054804,(1594-EPI_ISL_1468428_cl3_P.2_2021-01-31:0.20673,5879-EPI_ISL_2308467_cl3_P.2_2021-02-27:0.12313)Branch6736:0.004619)Branch6901:0.0017259)Branch6981:0.0039471,((1227-EPI_ISL_1358300_cl3_P.2_2021-02-22:0.19819,(819-EPI_ISL_1182545_cl3_P.2_2021-01-30:0.17063,5869-EPI_ISL_2308457_cl3_P.2_2021-02-27:0.22442)Branch6722:0.0026688)Branch6816:0.005874,(5821-EPI_ISL_2308407_cl3_P.2_2021-02-17:0.16746,(344-EPI_ISL_1096131_cl3_P.2_2021-02-08:0.24517,345-EPI_ISL_1096132_cl3_P.2_2021-02-08:0.1045)Branch5519:0.06093)Branch6905:0.0032542)Branch7027:0.0032459)Branch7152:0.028347,((1217-EPI_ISL_1358290_cl3_P.2_2021-03-04:0.13326,3093-EPI_ISL_1966278_cl7_P.4_2021-03-22:0.10678)Branch6047:0.044246,(5085-EPI_ISL_2196288_cl3_P.1_2021-04-04:0.15827,(2431-EPI_ISL_1795193_cl3_P.1_2021-03-21:0,6542-EPI_ISL_2345415_cl3_P.1_2021-03-21:0)Branch4156:0.15997)Branch6992:0.0053755)Branch7217:0.027437)Branch7759:0.0097005)Branch7877:0.0021028)Branch7904:0.0026733)Branch7944:0.00034617)Branch7950:0.00091636)Branch7962:0.00076594,((((2485-EPI_ISL_1795248_cl3_P.1_2021-03-23:0,6607-EPI_ISL_2345482_cl3_P.1_2021-03-23:0)Branch4142:0.19207,((929-EPI_ISL_1213201_cl3_P.1_2021-01-21:0.10245,5838-EPI_ISL_2308424_cl3_P.1_2021-02-21:0.056655)Branch6927:0.015467,(4612-EPI_ISL_2157507_cl3_P.1_2021-03-21:0.13373,4625-EPI_ISL_2157522_cl3_P.1_2021-04-02:0.22982)Branch7267:0.016037)Branch7663:0.010415)Branch7775:0.009502,((((3544-EPI_ISL_1966779_cl7_P.4_2021-04-14:0.068433,4055-EPI_ISL_2008934_cl7_P.4_2021-04-27:0.12185)Branch5994:0.037649,(6124-EPI_ISL_2344880_cl3_P.1_2021-04-22:0.086098,((6649-EPI_ISL_2345527_cl3_P.1_2021-03-24:0,(2521-EPI_ISL_1795287_cl3_P.1_2021-03-24:0,2523-EPI_ISL_1795289_cl3_P.1_2021-03-24:0)Branch4931:0)Branch4934:0,((5158-EPI_ISL_2208874_cl3_P.1_2021-04-22:0,6116-EPI_ISL_2344869_cl3_P.1_2021-04-22:0)Branch4932:0,(6128-EPI_ISL_2344886_cl3_P.1_2021-04-21:0,6647-EPI_ISL_2345525_cl3_P.1_2021-03-24:0)Branch4933:0)Branch4935:0)Branch4936:0.054581)Branch6248:0.019986)Branch6823:0.0064933,(6129-EPI_ISL_2344887_cl3_P.1_2021-04-22:0.16402,(5159-EPI_ISL_2208881_cl3_P.1_2021-04-20:0.12637,((4049-EPI_ISL_2008927_cl3_P.1_2021-04-27:0.10167,6121-EPI_ISL_2344876_cl3_P.1_2021-04-21:0.072752)Branch4428:0.038567,((4034-EPI_ISL_2008908_cl7_P.4_2021-04-27:0,4044-EPI_ISL_2008922_cl7_P.4_2021-04-27:0)Branch3993:0.085115,(4048-EPI_ISL_2008926_cl7_P.4_2021-04-27:0.15018,(4036-EPI_ISL_2008910_cl7_P.4_2021-04-27:0,4043-EPI_ISL_2008921_cl7_P.4_2021-04-27:0)Branch3816:0.14156)Branch4530:0.015361)Branch4741:0.016514)Branch4905:0.010362)Branch5143:0.077568)Branch6977:0.0036361)Branch7119:0.03758,(((2430-EPI_ISL_1795192_cl3_P.1_2021-03-21:0,6540-EPI_ISL_2345413_cl3_P.1_2021-03-21:0)Branch3974:0.19064,(2063-EPI_ISL_1626004_cl3_P.1_2021-02-28:0.1756,(2059-EPI_ISL_1625999_cl3_P.1_2021-02-26:0.10159,(2042-EPI_ISL_1625978_cl3_P.1_2021-02-15:0.063554,5187-EPI_ISL_2209122_cl3_P.1_2021-04-09:0.090977)Branch5003:0.010448)Branch5283:0.053702)Branch6530:0.016279)Branch7038:0.025019,((6819-EPI_ISL_2345712_cl7_P.4_2021-04-25:0.14864,(2233-EPI_ISL_1731601_cl3_P.1_2021-03-24:0.12174,(3960-EPI_ISL_1967284_cl7_P.4_2021-04-20:0.17073,(3465-EPI_ISL_1966681_cl7_P.4_2021-04-07:0.09001,3656-EPI_ISL_1966915_cl3_P.1_2021-04-07:0.068035)Branch4863:0.050416)Branch6004:0.01056)Branch6185:0.028185)Branch6877:0.011931,((6908-EPI_ISL_2345805_cl15_P.4_2021-04-28:0.10696,(3065-EPI_ISL_1966250_cl15_P.4_2021-03-18:0,5312-EPI_ISL_2209878_cl15_P.4_2021-04-28:0)Branch4411:0.072701)Branch5669:0.054287,(6141-EPI_ISL_2344902_cl3_P.1_2021-04-22:0.15283,(6379-EPI_ISL_2345222_cl3_P.1_2021-04-27:0.10487,(6986-EPI_ISL_2345893_cl3_P.1_2021-04-04:0,(3824-EPI_ISL_1967128_cl3_P.1_2021-04-07:0,6156-EPI_ISL_2344921_cl3_P.1_2021-04-21:0)Branch5019:0)Branch5020:0.058575)Branch6489:0.013864)Branch6942:0.0021319)Branch7032:0.00666)Branch7362:0.017798)Branch7692:0.01544)Branch7869:0.0028581)Branch7908:0.0037517,((5687-EPI_ISL_2274086_cl3_P.1_2021-03-20:0.17996,((7268-EPI_ISL_2385612_cl3_P.1_2021-05-06:0.1623,(920-EPI_ISL_1213180_cl3_P.1_2021-02-01:0.075517,(921-EPI_ISL_1213182_cl3_P.1_2021-02-01:0.11517,5858-EPI_ISL_2308446_cl3_P.1_2021-03-28:0.10993)Branch5264:0.033962)Branch6062:0.030689)Branch6807:0.030926,((2784-EPI_ISL_1858625_cl3_P.1_2021-04-14:0.19423,4631-EPI_ISL_2157528_cl3_P.1_2021-04-07:0.096357)Branch5831:0.058246,(6261-EPI_ISL_2345073_cl3_P.1_2021-04-26:0.092814,7269-EPI_ISL_2385613_cl3_P.1_2021-05-06:0.052676)Branch6393:0.022765)Branch7354:0.017217)Branch7708:0.010836)Branch7842:0.0053123,((4309-EPI_ISL_2101455_cl3_P.1_2021-04-13:0.12972,(3654-EPI_ISL_1966910_cl3_P.1_2021-04-08:0.18688,(6356-EPI_ISL_2345190_cl3_P.1_2021-04-26:0.069421,6357-EPI_ISL_2345191_cl15_P.4_2021-04-26:0.10524)Branch4608:0.13183)Branch7599:0.0086613)Branch7684:0.016273,(7140-EPI_ISL_2348609_cl3_P.1_2021-05-10:0.17573,((7234-EPI_ISL_2385549_cl3_P.1_2021-05-05:0,(4303-EPI_ISL_2101442_cl3_P.1_2021-04-21:0,4304-EPI_ISL_2101443_cl3_P.1_2021-04-11:0)Branch3885:0)Branch3886:0.22667,(5086-EPI_ISL_2196289_cl3_P.1_2021-04-06:0.17019,(5098-EPI_ISL_2196301_cl3_P.1_2021-04-08:0.11814,(5097-EPI_ISL_2196300_cl3_P.1_2021-04-07:0.11079,((5088-EPI_ISL_2196291_cl3_P.1_2021-04-06:0,5089-EPI_ISL_2196292_cl3_P.1_2021-04-06:0)Branch4928:0,(5096-EPI_ISL_2196299_cl3_P.1_2021-04-08:0,(5081-EPI_ISL_2196284_cl3_P.1_2021-04-02:0,5082-EPI_ISL_2196285_cl3_P.1_2021-04-02:0)Branch4927:0)Branch4929:0)Branch4930:0.059557)Branch6374:0.0031071)Branch6469:0.014782)Branch6909:0.0053135)Branch7147:0.0268)Branch7726:0.012603)Branch7885:0.0021917)Branch7913:0.0032595)Branch7964:0.00064438)Branch7971:0.00042815)Branch7978:0.00068711)Branch7988:0.00095826,((((6376-EPI_ISL_2345217_cl3_P.1_2021-04-27:0.18778,7046-EPI_ISL_2345988_cl3_P.1_2021-04-05:0.1548)Branch7832:0.0071995,(4895-EPI_ISL_2187927_cl3_P.1_2021-03-31:0.14996,4939-EPI_ISL_2187975_cl3_P.1_2021-04-09:0.19887)Branch7841:0.0062812)Branch7928:0.0034875,(((4870-EPI_ISL_2187900_cl3_P.1_2021-03-17:0.15256,(4180-EPI_ISL_2017453_cl3_P.1_2021-03-30:0.05794,4815-EPI_ISL_2187829_cl3_P.1_2021-03-02:0.09256)Branch5568:0.023779)Branch6129:0.037023,(4832-EPI_ISL_2187853_cl3_P.1_2021-03-05:0.11881,5193-EPI_ISL_2209171_cl3_P.1_2021-04-20:0.14647)Branch7106:0.0016681)Branch7179:0.039899,(((((2235-EPI_ISL_1731603_cl3_P.1_2021-03-25:0.1165,(2666-EPI_ISL_1821219_cl3_P.1_2021-03-31:0.11438,(2239-EPI_ISL_1731609_cl3_P.1_2021-04-03:0.11134,(2656-EPI_ISL_1821204_cl3_P.1_2021-03-09:0.093165,(316-EPI_ISL_1086043_cl3_P.1_2021-02-09:0.057787,569-EPI_ISL_1171657_cl3_P.1_2021-02-17:0.1038)Branch6054:0.0046448)Branch6141:0.0053363)Branch6243:0.0025294)Branch6306:0.0086211)Branch6529:0.0061706,(2098-EPI_ISL_1628375_cl3_P.1_2021-03-18:0.2479,2183-EPI_ISL_1715135_cl3_P.1_2021-03-09:0.17539)Branch6589:0.003364)Branch6676:0.021236,(3966-EPI_ISL_1967291_cl3_P.1_2021-04-18:0.10516,(444-EPI_ISL_1133134_cl3_P.1_2021-02-00:0.098768,2054-EPI_ISL_1625994_cl3_P.1_2021-02-26:0.052974)Branch6681:0.010343)Branch7193:0.0043734)Branch7512:0.0053554,(1812-EPI_ISL_1493578_cl3_P.1_2021-02-26:0.20201,2702-EPI_ISL_1821261_cl3_P.1_2021-03-29:0.16494)Branch7594:0.0018159)Branch7622:0.024664,((4151-EPI_ISL_2017343_cl3_P.1_2021-04-15:0.15537,6126-EPI_ISL_2344882_cl3_P.1_2021-04-22:0.20225)Branch7092:0.033842,((4326-EPI_ISL_2101492_cl3_P.1_2021-04-21:0,(2116-EPI_ISL_1664128_cl3_P.1_2021-03-26:0,2842-EPI_ISL_1858838_cl3_P.1_2021-03-25:0)Branch5369:0)Branch5370:0.068745,((7230-EPI_ISL_2385537_cl3_P.1_2021-04-30:0.15814,7231-EPI_ISL_2385538_cl3_P.1_2021-05-03:0.084773)Branch5484:0.076251,((6081-EPI_ISL_2344828_cl15_P.4_2021-04-19:0.16719,6094-EPI_ISL_2344842_cl15_P.4_2021-04-19:0.18268)Branch5557:0.041635,(1476-EPI_ISL_1464641_cl3_P.1_2021-03-11:0.072982,(6931-EPI_ISL_2345829_cl7_P.4_2021-04-27:0.1299,(3464-EPI_ISL_1966680_cl7_P.4_2021-04-05:0,6919-EPI_ISL_2345817_cl7_P.4_2021-04-11:0)Branch4369:0.071231)Branch5486:0.03363)Branch6171:0.012162)Branch6438:0.03781)Branch7578:0.0058463)Branch7656:0.012884)Branch7811:0.0073941)Branch7909:0.0030784)Branch7957:0.0018471)Branch7982:0.0010441,((((5506-EPI_ISL_2245089_cl3_P.1_2021-02-19:0.15896,5930-EPI_ISL_2344606_cl3_P.1_2021-04-16:0.11909)Branch7105:0.029104,(5835-EPI_ISL_2308421_cl3_P.1_2021-02-19:0.16794,((3639-EPI_ISL_1966888_cl3_P.1_2021-04-05:0.10776,4887-EPI_ISL_2187919_cl3_P.1_2021-03-30:0.058154)Branch6632:0.017969,(2693-EPI_ISL_1821248_cl3_P.1_2021-04-01:0.18898,(4181-EPI_ISL_2017454_cl3_P.1_2021-04-01:0.18133,5087-EPI_ISL_2196290_cl3_P.1_2021-04-06:0.1526)Branch6779:0.017099)Branch7462:0.0035723)Branch7556:0.0032071)Branch7615:0.015553)Branch7785:0.012053,((7001-EPI_ISL_2345917_cl3_P.1_2021-04-20:0.10524,8309-EPI_ISL_833167_cl3_P.1_2020-12-16:0.066796)Branch5644:0.092384,(2033-EPI_ISL_1608170_cl3_P.1_2021-02-23:0.17557,4254-EPI_ISL_2086597_cl3_P.1_2021-03-00:0.17627)Branch7721:0.016241)Branch7936:0.001243)Branch7956:0.0028239,(((2220-EPI_ISL_1731588_cl3_P.1_2021-04-02:0.12378,2949-EPI_ISL_1966125_cl3_P.1_2021-03-10:0.059945)Branch6703:0.014401,((3746-EPI_ISL_1967029_cl3_P.1_2021-04-07:0.13991,6165-EPI_ISL_2344935_cl3_P.1_2021-04-22:0.17709)Branch5856:0.054668,(6288-EPI_ISL_2345105_cl3_P.1_2021-04-25:0.20758,((3400-EPI_ISL_1966612_cl7_P.4_2021-04-04:0.18353,3401-EPI_ISL_1966613_cl7_P.4_2021-04-04:0.092194)Branch5628:0.031619,((2980-EPI_ISL_1966158_cl7_P.4_2021-03-09:0,4078-EPI_ISL_2008962_cl7_P.4_2021-04-19:0)Branch4729:0.064306,(1313-EPI_ISL_1445115_cl7_P.4_2021-03-05:0.080529,1369-EPI_ISL_1445178_cl7_P.4_2021-03-09:0.079721)Branch5372:0.028674)Branch5989:0.015215)Branch6252:0.022154)Branch6766:0.012189)Branch7231:0.0080274)Branch7497:0.034572,(((4837-EPI_ISL_2187859_cl3_P.1_2021-03-08:0.18659,(2207-EPI_ISL_1731574_cl3_P.1_2021-03-16:0.17205,3556-EPI_ISL_1966792_cl7_P.4_2021-04-12:0.11694)Branch7256:0.028929)Branch7779:0.010495,((4596-EPI_ISL_2157490_cl3_P.1_2021-03-16:0.17007,5661-EPI_ISL_2274057_cl3_P.1_2021-04-18:0.12437)Branch6903:0.041407,(3857-EPI_ISL_1967167_cl3_P.1_2021-04-09:0.16722,(3855-EPI_ISL_1967165_cl15_P.4_2021-04-09:0.16176,(2299-EPI_ISL_1752667_cl3_P.1_2021-03-21:0.061153,(4165-EPI_ISL_2017407_cl3_P.1_2021-03-30:0,6267-EPI_ISL_2345080_cl3_P.1_2021-04-25:0)Branch4388:0.11243)Branch6495:0.012168)Branch6861:0.0070533)Branch7164:0.035444)Branch7878:0.0027721)Branch7916:0.0028374,((3321-EPI_ISL_1966518_cl3_P.4_2021-03-30:0.18926,((6117-EPI_ISL_2344870_cl3_P.1_2021-04-20:0.062215,(1869-EPI_ISL_1495025_cl7_P.4_2021-03-03:0,3150-EPI_ISL_1966339_cl7_P.4_2021-03-26:0)Branch4717:0.095831)Branch6610:0.011391,(2083-EPI_ISL_1628360_cl3_P.1_2021-03-17:0.17158,3762-EPI_ISL_1967048_cl3_P.1_2021-04-04:0.18257)Branch6752:0.0087053)Branch7097:0.0038905)Branch7282:0.03778,((4540-EPI_ISL_2157432_cl3_P.1_2021-03-09:0.17326,(4566-EPI_ISL_2157459_cl3_P.1_2021-03-10:0.062578,5009-EPI_ISL_2196210_cl3_P.1_2021-02-26:0.11171)Branch6666:0.01078)Branch7172:0.034292,((2455-EPI_ISL_1795217_cl3_P.1_2021-03-23:0.08415,6572-EPI_ISL_2345445_cl3_P.1_2021-03-23:0.054288)Branch5489:0.096478,(3806-EPI_ISL_1967104_cl3_P.1_2021-04-07:0.10375,(2526-EPI_ISL_1795292_cl3_P.1_2021-03-21:0,6654-EPI_ISL_2345532_cl3_P.1_2021-03-21:0)Branch4269:0.094869)Branch5684:0.090501)Branch7890:0.0013178)Branch7910:0.0011856)Branch7925:0.0021056)Branch7960:0.0013557)Branch7977:0.0012742)Branch7993:8.3262e-05)Branch7995:0.00032889)Branch7996:0.00016808)Branch8000:0.00087276,((((((3325-EPI_ISL_1966524_cl15_P.4_2021-03-31:0.10339,(3066-EPI_ISL_1966251_cl15_P.4_2021-03-18:0.098568,6112-EPI_ISL_2344863_cl15_P.4_2021-04-22:0.069673)Branch5000:0.043193)Branch6042:0.030986,(4070-EPI_ISL_2008953_cl3_P.1_2021-04-19:0.12079,((2500-EPI_ISL_1795264_cl3_P.1_2021-03-24:0,6622-EPI_ISL_2345498_cl3_P.1_2021-03-24:0)Branch4181:0.11901,(4064-EPI_ISL_2008947_cl3_P.1_2021-04-19:0.099868,(2473-EPI_ISL_1795235_cl3_P.1_2021-03-24:0,6593-EPI_ISL_2345467_cl3_P.1_2021-03-24:0)Branch4620:0.061789)Branch5826:0.009632)Branch6038:0.0042676)Branch6107:0.02618)Branch6707:0.011652,((6099-EPI_ISL_2344847_cl3_P.1_2021-04-21:0,6100-EPI_ISL_2344850_cl3_P.1_2021-04-20:0)Branch4208:0.1536,(4066-EPI_ISL_2008949_cl3_P.1_2021-04-19:0.11261,6017-EPI_ISL_2344751_cl3_P.1_2021-04-19:0.11463)Branch6157:0.030505)Branch6980:0.0038436)Branch7145:0.038392,(4861-EPI_ISL_2187887_cl3_P.1_2021-03-15:0.12507,(2216-EPI_ISL_1731584_cl3_P.1_2021-04-03:0.16714,(3835-EPI_ISL_1967142_cl3_P.1_2021-04-08:0.15815,(4444-EPI_ISL_2101704_cl3_P.1_2021-04-22:0.15091,(2711-EPI_ISL_1821272_cl3_P.1_2021-04-02:0.070273,3810-EPI_ISL_1967108_cl3_P.1_2021-04-07:0.15024)Branch6800:0.0017049)Branch6854:0.0058666)Branch7125:0.0030054)Branch7253:0.024366)Branch7763:0.0094291)Branch7895:0.0058168,(((2245-EPI_ISL_1734843_cl3_P.1_2021-04-03:0.14126,(2360-EPI_ISL_1795118_cl3_P.1_2021-03-21:0,6451-EPI_ISL_2345318_cl3_P.1_2021-03-21:0)Branch3989:0.21093)Branch7652:0.0057863,(4075-EPI_ISL_2008958_cl3_P.1_2021-04-19:0.14555,4080-EPI_ISL_2008964_cl3_P.1_2021-04-19:0.11978)Branch7671:0.0032346)Branch7702:0.017841,((3771-EPI_ISL_1967057_cl3_P.1_2021-04-06:0.14757,(((6424-EPI_ISL_2345281_cl3_P.1_2021-04-27:0.14658,(2375-EPI_ISL_1795133_cl3_P.1_2021-03-21:0,6468-EPI_ISL_2345335_cl3_P.1_2021-03-21:0)Branch4647:0.076368)Branch6186:0.035242,(6409-EPI_ISL_2345263_cl3_P.1_2021-04-27:0.12071,((2372-EPI_ISL_1795130_cl3_P.1_2021-03-21:0,6465-EPI_ISL_2345332_cl3_P.1_2021-03-21:0)Branch4477:0.11057,(6364-EPI_ISL_2345198_cl3_P.1_2021-04-27:0.091887,(7107-EPI_ISL_2346072_cl3_P.1_2021-03-03:0,(6360-EPI_ISL_2345194_cl3_P.1_2021-04-27:0,6427-EPI_ISL_2345285_cl3_P.1_2021-04-27:0)Branch5232:0)Branch5233:0.053826)Branch6569:0.0059429)Branch6746:0.0075245)Branch7107:0.003634)Branch7323:0.0035468,(((3461-EPI_ISL_1966677_cl7_P.4_2021-04-05:0.095589,(2370-EPI_ISL_1795128_cl3_P.1_2021-03-21:0,6463-EPI_ISL_2345330_cl3_P.1_2021-03-21:0)Branch4499:0.062456)Branch5631:0.035458,(1339-EPI_ISL_1445143_cl7_P.4_2021-03-08:0.10617,(2938-EPI_ISL_1966114_cl7_P.4_2021-03-08:0,3899-EPI_ISL_1967216_cl7_P.4_2021-04-18:0)Branch4716:0.063994)Branch5940:0.023755)Branch6396:0.029645,(6428-EPI_ISL_2345286_cl3_P.1_2021-04-27:0.22242,(3711-EPI_ISL_1966982_cl3_P.1_2021-04-06:0.21734,(2368-EPI_ISL_1795126_cl3_P.1_2021-03-22:0,6461-EPI_ISL_2345328_cl3_P.1_2021-03-22:0)Branch4058:0.17038)Branch6837:0.0092963)Branch7199:0.0050841)Branch7390:0.0042498)Branch7506:0.0012954)Branch7539:0.02076,(1125-EPI_ISL_1261693_cl3_P.1_2021-02-15:0.16306,(2100-EPI_ISL_1628377_cl3_P.1_2021-03-09:0.10622,(2699-EPI_ISL_1821258_cl3_P.1_2021-03-29:0.10382,(2201-EPI_ISL_1715157_cl3_P.1_2021-04-05:0,(2182-EPI_ISL_1715134_cl3_P.1_2021-03-10:0,2185-EPI_ISL_1715137_cl3_P.1_2021-03-16:0)Branch4792:0)Branch4793:0.06082)Branch6117:0.009715)Branch6331:0.032791)Branch7563:0.019196)Branch7796:0.0102)Branch7943:0.0026857)Branch7984:0.0015267,(((4595-EPI_ISL_2157489_cl3_P.1_2021-03-16:0.11744,(5672-EPI_ISL_2274069_cl3_P.1_2021-04-21:0.1042,(5647-EPI_ISL_2274043_cl3_P.1_2021-04-14:0.10636,(5815-EPI_ISL_2308400_cl3_P.1_2021-02-21:0,(4614-EPI_ISL_2157509_cl3_P.1_2021-03-22:0,5658-EPI_ISL_2274054_cl3_P.1_2021-04-08:0)Branch5221:0)Branch5222:0.055259)Branch6598:0.0039925)Branch6711:0.0063067)Branch6986:0.0044655,(4558-EPI_ISL_2157451_cl3_P.1_2021-03-10:0.14998,5816-EPI_ISL_2308401_cl3_P.2_2021-02-20:0.16261)Branch7068:0.003598)Branch7215:0.039741,((6365-EPI_ISL_2345199_cl3_P.1_2021-04-27:0.11395,(5237-EPI_ISL_2209407_cl3_P.1_2021-04-27:0.10936,6217-EPI_ISL_2345009_cl3_P.1_2021-04-23:0.070305)Branch5613:0.050008)Branch6834:0.026916,(2751-EPI_ISL_1858444_cl3_P.1_2021-04-09:0.14887,(2128-EPI_ISL_1664141_cl3_P.1_2021-03-26:0.10979,(2755-EPI_ISL_1858453_cl3_P.1_2021-04-09:0.12167,(6886-EPI_ISL_2345783_cl3_P.1_2021-04-30:0.10825,((6202-EPI_ISL_2344991_cl3_P.1_2021-04-22:0,(2130-EPI_ISL_1664143_cl3_P.1_2021-03-26:0,2715-EPI_ISL_1858271_cl3_P.1_2021-04-07:0)Branch5027:0)Branch5030:0,((2748-EPI_ISL_1858434_cl3_P.1_2021-04-09:0,2754-EPI_ISL_1858451_cl3_P.1_2021-04-09:0)Branch5028:0,(4389-EPI_ISL_2101597_cl3_P.1_2021-04-21:0,4392-EPI_ISL_2101606_cl3_P.1_2021-04-23:0)Branch5029:0)Branch5031:0)Branch5032:0.057943)Branch6472:0.0057364)Branch6602:0.001455)Branch6642:0.0098154)Branch7018:0.022947)Branch7706:0.020383)Branch7990:0.0010738)Branch8002:0.00076287)Branch8009:0.00084739,(((5162-EPI_ISL_2208904_cl3_P.1_2021-04-12:0.14953,(4293-EPI_ISL_2101409_cl3_P.1_2021-04-23:0.10934,5223-EPI_ISL_2209351_cl3_P.1_2021-05-05:0.059893)Branch6565:0.011614)Branch6991:0.028057,(2293-EPI_ISL_1752658_cl3_P.1_2021-03-18:0.20032,((5933-EPI_ISL_2344613_cl3_P.1_2021-04-16:0,7129-EPI_ISL_2346095_cl3_P.1_2021-04-20:0)Branch4465:0.11061,(6291-EPI_ISL_2345108_cl3_P.1_2021-04-25:0.082776,(1470-EPI_ISL_1464635_cl3_P.1_2021-03-13:0,6991-EPI_ISL_2345904_cl3_P.1_2021-04-04:0)Branch5183:0.050506)Branch6466:0.0099335)Branch6729:0.014253)Branch7526:0.019225)Branch7773:0.016198,(((4501-EPI_ISL_2157392_cl3_P.1_2021-03-01:0.11504,(5016-EPI_ISL_2196217_cl3_P.1_2021-02-24:0.10755,5023-EPI_ISL_2196224_cl3_P.1_2021-02-24:0.066192)Branch5668:0.048561)Branch6891:0.033709,(217-EPI_ISL_1068248_cl3_P.1_2020-12-28:0.076967,4426-EPI_ISL_2101664_cl3_P.1_2021-04-09:0.18995)Branch7181:0.026353)Branch7803:0.010935,((6245-EPI_ISL_2345052_cl3_P.1_2021-04-25:0.06984,(3072-EPI_ISL_1966257_cl3_P.1_2021-03-17:0.092643,3327-EPI_ISL_1966526_cl15_P.4_2021-03-30:0.1993)Branch6341:0.02156)Branch6916:0.035737,((4618-EPI_ISL_2157513_cl3_P.1_2021-03-25:0.20304,5646-EPI_ISL_2274042_cl3_P.1_2021-04-13:0.14178)Branch7035:0.030271,((6857-EPI_ISL_2345753_cl3_P.1_2021-05-04:0.20807,((5033-EPI_ISL_2196234_cl3_P.1_2021-02-26:0.12066,(3631-EPI_ISL_1966878_cl3_P.1_2021-04-05:0.082696,(7044-EPI_ISL_2345983_cl3_P.1_2021-04-06:0.11796,7085-EPI_ISL_2346048_cl3_P.1_2021-04-06:0.11106)Branch4325:0.044397)Branch4807:0.071891)Branch6295:0.023626,(5667-EPI_ISL_2274064_cl3_P.1_2021-04-04:0.18865,(5652-EPI_ISL_2274048_cl3_P.1_2021-04-11:0.11898,5665-EPI_ISL_2274061_cl3_P.1_2021-04-08:0.12097)Branch6294:0.015451)Branch6665:0.0078682)Branch6928:0.012521)Branch7444:0.0070412,((5673-EPI_ISL_2274070_cl3_P.1_2021-04-19:0.14572,(5651-EPI_ISL_2274047_cl3_P.1_2021-04-14:0.11593,5670-EPI_ISL_2274067_cl3_P.1_2021-03-31:0.11243)Branch6345:0.0042802)Branch6456:0.031146,((5125-EPI_ISL_2196330_cl3_P.1_2021-04-15:0.15399,(5958-EPI_ISL_2344648_cl3_P.1_2021-04-14:0.12431,((5109-EPI_ISL_2196314_cl3_P.1_2021-04-14:0,5111-EPI_ISL_2196316_cl3_P.1_2021-04-15:0)Branch4304:0.11133,(409-EPI_ISL_1121308_cl3_P.1_2021-02-11:0.11393,(5921-EPI_ISL_2344595_cl3_P.1_2021-04-16:0.094559,((1214-EPI_ISL_1358285_cl3_P.1_2021-02-24:0,1860-EPI_ISL_1495015_cl3_P.1_2021-03-02:0)Branch4734:0,(2427-EPI_ISL_1795189_cl3_P.1.2_2021-03-21:0,6537-EPI_ISL_2345410_cl3_P.1.2_2021-03-21:0)Branch4735:0)Branch4736:0.05473)Branch5841:0.013985)Branch6132:0.0033161)Branch6203:0.0022586)Branch6240:0.011747)Branch6525:0.027181,(((5020-EPI_ISL_2196221_cl3_P.1_2021-02-24:0,5021-EPI_ISL_2196222_cl3_P.1_2021-02-25:0)Branch4492:0,(5649-EPI_ISL_2274045_cl3_P.1_2021-04-08:0,(4493-EPI_ISL_2157384_cl3_P.1_2021-02-25:0,4494-EPI_ISL_2157385_cl3_P.1_2021-02-25:0)Branch4491:0)Branch4493:0)Branch4494:0.11267,(5668-EPI_ISL_2274065_cl3_P.1_2021-04-19:0.099713,(5655-EPI_ISL_2274051_cl3_P.1_2021-04-18:0.10086,6415-EPI_ISL_2345271_cl3_P.1_2021-04-27:0.053734)Branch6662:0.004082)Branch6815:0.002273)Branch6899:0.010375)Branch7489:0.0013797)Branch7540:0.0030076)Branch7603:0.014185)Branch7748:0.01074)Branch7876:0.005961)Branch7967:0.0034434)Branch8012:0.00067418)Branch8020:0.00044728)Branch8025:0.00067779)Branch8033:0.00042559,((((565-EPI_ISL_1171653_cl3_P.4_2021-02-05:0.058843,(6499-EPI_ISL_2345371_cl3_P.4_2021-03-22:0,(2399-EPI_ISL_1795160_cl3_P.4_2021-03-22:0,2689-EPI_ISL_1821242_cl3_P.4_2021-03-22:0)Branch4598:0)Branch4599:0.10195)Branch6751:0.012393,(1809-EPI_ISL_1493575_cl3_P.4_2021-02-28:0.16692,6035-EPI_ISL_2344774_cl3_P.4_2021-04-19:0.18164)Branch7419:0.0037706)Branch7536:0.034338,((128-EPI_ISL_1068159_cl3_P.1_2020-12-28:0.14963,(4188-EPI_ISL_2017468_cl3_P.1_2021-02-18:0.077517,7270-EPI_ISL_2385625_cl3_P.1_2021-05-05:0.19333)Branch6907:0.031584)Branch7783:0.014792,(3699-EPI_ISL_1966968_cl3_P.1_2021-04-05:0.18628,5685-EPI_ISL_2274084_cl3_P.1_2021-03-07:0.15511)Branch7914:0.0058284)Branch8001:0.0020888)Branch8026:0.001664,(((4630-EPI_ISL_2157527_cl3_P.1_2021-04-06:0.16954,(528-EPI_ISL_1164984_cl3_P.1_2021-01-16:0,5773-EPI_ISL_2298754_cl3_P.1_2021-01-22:0)Branch4534:0.14976)Branch7938:0.0050029,(4381-EPI_ISL_2101582_cl3_P.1_2021-04-23:0.15419,((5136-EPI_ISL_2196342_cl3_P.1_2021-03-31:0.26091,6336-EPI_ISL_2345167_cl3_P.1_2021-04-26:0.072794)Branch7606:0.026467,((516-EPI_ISL_1164971_cl3_P.1_2021-02-05:0.22907,3311-EPI_ISL_1966508_cl3_P.1_2021-03-29:0.12387)Branch7633:0.023826,(4273-EPI_ISL_2086616_cl3_P.1_2021-04-00:0.13808,(6361-EPI_ISL_2345195_cl3_P.1_2021-04-27:0.22546,(4275-EPI_ISL_2086618_cl3_P.1_2021-04-00:0.16079,(4597-EPI_ISL_2157491_cl3_P.1_2021-03-16:0.23215,(1952-EPI_ISL_1533722_cl3_P.1_2021-03-09:0.065951,(2395-EPI_ISL_1795155_cl3_P.1_2021-03-21:0,6493-EPI_ISL_2345364_cl3_P.1_2021-03-21:0)Branch4117:0.11187)Branch5658:0.028832)Branch6339:0.030618)Branch7278:0.014151)Branch7654:0.011544)Branch7760:0.01076)Branch7899:0.0028416)Branch7942:0.002597)Branch7981:0.0024282)Branch8011:0.0031414,((((1813-EPI_ISL_1493580_cl3_P.1_2021-02-09:0.10296,6149-EPI_ISL_2344913_cl3_P.1_2021-04-22:0.057677)Branch6709:0.013108,(7008-EPI_ISL_2345929_cl3_P.1_2021-04-19:0.14582,(3398-EPI_ISL_1966610_cl7_P.4_2021-04-05:0.15179,(3518-EPI_ISL_1966746_cl7_P.4_2021-04-14:0.072161,3520-EPI_ISL_1966748_cl7_P.4_2021-04-15:0.13703)Branch6200:0.0094972)Branch6388:0.017332)Branch6830:0.016248)Branch7465:0.037653,(((2505-EPI_ISL_1795270_cl3_P.1_2021-03-23:0,6627-EPI_ISL_2345504_cl3_P.1_2021-03-23:0)Branch4430:0.1596,(2619-EPI_ISL_1795391_cl3_P.1_2021-03-22:0,6650-EPI_ISL_2345528_cl3_P.1_2021-03-22:0)Branch4551:0.14829)Branch7948:0.0046123,(1485-EPI_ISL_1464650_cl3_P.1_2021-03-09:0.16161,(2836-EPI_ISL_1858819_cl3_P.1_2021-03-24:0.16191,(4502-EPI_ISL_2157393_cl3_P.1_2021-03-01:0.19056,((4069-EPI_ISL_2008952_cl3_P.1_2021-04-19:0,4079-EPI_ISL_2008963_cl3_P.1_2021-04-19:0)Branch4603:0.11918,(4633-EPI_ISL_2157531_cl3_P.1_2021-04-09:0.10878,(4793-EPI_ISL_2187798_cl3_P.1_2021-02-18:0.091935,((127-EPI_ISL_1068158_cl3_P.1_2020-12-28:0,243-EPI_ISL_1068275_cl3_P.1_2021-01-08:0)Branch5456:0,(256-EPI_ISL_1068288_cl3_P.1_2021-01-05:0,4797-EPI_ISL_2187804_cl3_P.1_2021-02-19:0)Branch5457:0)Branch5458:0.052447)Branch6801:0.00626)Branch7126:0.0069381)Branch7544:0.0023018)Branch7598:0.025688)Branch7912:0.0045687)Branch7986:0.002387)Branch8015:0.0015788)Branch8032:0.0015858,((((2030-EPI_ISL_1608167_cl3_P.1_2021-02-12:0.066604,((3659-EPI_ISL_1966919_cl15_P.4_2021-04-08:0,3739-EPI_ISL_1967022_cl15_P.4_2021-04-07:0)Branch4261:0.10491,(3741-EPI_ISL_1967024_cl3_P.1_2021-04-07:0,(3660-EPI_ISL_1966920_cl3_P.1_2021-04-08:0,3740-EPI_ISL_1967023_cl3_P.1_2021-04-07:0)Branch4590:0)Branch4591:0.069748)Branch5957:0.036264)Branch6805:0.031559,(1492-EPI_ISL_1464657_cl3_P.1_2021-03-06:0.16498,(2061-EPI_ISL_1626001_cl3_P.1_2021-02-28:0.16022,5831-EPI_ISL_2308417_cl3_P.2_2021-02-26:0.20511)Branch7159:0.0057538)Branch7417:0.025599)Branch7797:0.010362,((6342-EPI_ISL_2345173_cl3_P.1_2021-04-26:0.075401,6760-EPI_ISL_2345648_cl3_P.1_2021-04-14:0.18876)Branch7524:0.02501,(3753-EPI_ISL_1967037_cl3_P.1_2021-04-08:0.15834,(5263-EPI_ISL_2209551_cl3_P.1_2021-03-28:0,6437-EPI_ISL_2345300_cl3_P.1_2021-03-28:0)Branch5424:0.062683)Branch7589:0.020382)Branch7880:0.0040808)Branch7955:0.0084398,(((2260-EPI_ISL_1734866_cl3_P.1_2021-04-06:0.13279,(3995-EPI_ISL_2003129_cl3_P.1_2021-03-30:0.074466,(6023-EPI_ISL_2344759_cl15_P.4_2021-04-19:0.20295,6830-EPI_ISL_2345724_cl3_P.1_2021-05-05:0.099083)Branch6447:0.024931)Branch7252:0.030208)Branch7900:0.0076564,((4801-EPI_ISL_2187811_cl15_P.4_2021-02-23:0.11519,6287-EPI_ISL_2345104_cl3_P.1_2021-04-25:0.11892)Branch6856:0.043925,((3868-EPI_ISL_1967178_cl3_P.1_2021-04-09:0.061481,6189-EPI_ISL_2344973_cl15_P.4_2021-04-23:0.11318)Branch6624:0.044901,(((4157-EPI_ISL_2017372_cl15_P.4_2021-04-23:0.12262,4976-EPI_ISL_2188018_cl3_P.1_2021-05-04:0.12015)Branch6744:0.033023,((4178-EPI_ISL_2017451_cl3_P.1_2021-04-04:0.20044,6008-EPI_ISL_2344735_cl3_P.1_2021-04-18:0.18187)Branch7078:0.0059023,((5204-EPI_ISL_2209265_cl3_P.1_2021-04-08:0.19157,6417-EPI_ISL_2345273_cl3_P.1_2021-04-28:0.16262)Branch6894:0.0076212,((6432-EPI_ISL_2345293_cl3_P.1_2021-04-28:0.11138,(6186-EPI_ISL_2344970_cl3_P.1_2021-04-21:0,6187-EPI_ISL_2344971_cl3_P.1_2021-04-23:0)Branch4595:0.064306)Branch5849:0.044774,(4547-EPI_ISL_2157440_cl3_P.1_2021-03-09:0.10032,((2471-EPI_ISL_1795233_cl3_P.1_2021-03-21:0,6591-EPI_ISL_2345465_cl3_P.1_2021-03-21:0)Branch4347:0.11954,(4179-EPI_ISL_2017452_cl3_P.1_2021-03-22:0.043421,((6597-EPI_ISL_2345471_cl3_P.1_2021-03-23:0,6602-EPI_ISL_2345477_cl3_P.1_2021-03-23:0)Branch4832:0,((2470-EPI_ISL_1795232_cl3_P.1_2021-03-23:0,2477-EPI_ISL_1795239_cl3_P.1_2021-03-23:0)Branch4830:0,(2481-EPI_ISL_1795244_cl3_P.1_2021-03-23:0,6590-EPI_ISL_2345464_cl3_P.1_2021-03-23:0)Branch4831:0)Branch4833:0)Branch4834:0.061459)Branch6159:0.015242)Branch6544:0.0084447)Branch6798:0.0050138)Branch7014:0.0037182)Branch7200:0.0022571)Branch7307:0.022433)Branch7737:0.011824,((6429-EPI_ISL_2345288_cl15_P.1_2021-04-27:0.16829,(((5296-EPI_ISL_2209732_cl15_P.4_2021-04-30:0.15055,(5278-EPI_ISL_2209618_cl15_P.4_2021-05-06:0.10831,5293-EPI_ISL_2209716_cl15_P.4_2021-04-30:0.10362)Branch5176:0.016983)Branch5596:0.038036,(6776-EPI_ISL_2345666_cl3_P.4_2021-05-07:0.14129,((3080-EPI_ISL_1966265_cl7_P.4_2021-03-18:0,6966-EPI_ISL_2345866_cl7_P.4_2021-04-30:0)Branch4351:0.092273,(2561-EPI_ISL_1795328_cl3_P.4_2021-03-24:0,6707-EPI_ISL_2345589_cl3_P.4_2021-03-24:0)Branch4604:0.065773)Branch5883:0.020089)Branch6292:0.0054277)Branch6421:0.051837,(((4166-EPI_ISL_2017408_cl15_P.4_2021-03-30:0.18561,6327-EPI_ISL_2345152_cl3_P.1_2021-04-25:0.15214)Branch5923:0.060333,(6105-EPI_ISL_2344856_cl15_P.4_2021-04-21:0.18213,(7015-EPI_ISL_2345938_cl3_P.1_2021-04-22:0.1555,(3922-EPI_ISL_1967241_cl7_P.4_2021-04-18:0.13798,6293-EPI_ISL_2345110_cl3_P.1_2021-04-25:0.13395)Branch6118:0.0047377)Branch6216:0.032099)Branch7117:0.010288)Branch7508:0.016132,((3776-EPI_ISL_1967063_cl15_P.4_2021-04-08:0.10608,(3775-EPI_ISL_1967062_cl3_P.1_2021-04-08:0,3779-EPI_ISL_1967066_cl3_P.1_2021-04-08:0)Branch4197:0.068577)Branch4891:0.11399,((6340-EPI_ISL_2345171_cl15_P.4_2021-04-26:0.15049,(6881-EPI_ISL_2345778_cl7_P.4_2021-04-26:0.10809,6885-EPI_ISL_2345782_cl15_P.4_2021-04-26:0.13368)Branch4848:0.079793)Branch6497:0.033791,(((3838-EPI_ISL_1967147_cl15_P.4_2021-04-08:0.16021,6761-EPI_ISL_2345649_cl15_P.4_2021-04-26:0.16359)Branch7269:0.0031067,(((((3059-EPI_ISL_1966243_cl15_P.4_2021-03-16:0.16868,(2930-EPI_ISL_1966102_cl15_P.4_2021-03-03:0.11359,((2972-EPI_ISL_1966150_cl15_P.4_2021-03-08:0,(2970-EPI_ISL_1966148_cl15_P.4_2021-03-08:0,2971-EPI_ISL_1966149_cl15_P.4_2021-03-08:0)Branch4307:0)Branch4308:0.11111,(6804-EPI_ISL_2345694_cl15_P.4_2021-04-26:0.080188,((2961-EPI_ISL_1966138_cl15_P.4_2021-03-08:0,2962-EPI_ISL_1966139_cl15_P.4_2021-03-08:0)Branch4771:0,(2963-EPI_ISL_1966140_cl15_P.4_2021-03-08:0,2974-EPI_ISL_1966152_cl15_P.4_2021-03-08:0)Branch4772:0)Branch4773:0.053082)Branch5843:0.015254)Branch6127:0.0049395)Branch6221:0.009724)Branch6413:0.0028392,(3090-EPI_ISL_1966275_cl15_P.4_2021-03-22:0.17182,(6915-EPI_ISL_2345813_cl7_P.4_2021-04-29:0.10176,6920-EPI_ISL_2345818_cl15_P.4_2021-04-29:0.077908)Branch4759:0.088617)Branch6450:0.0015111)Branch6483:0.01609,((6901-EPI_ISL_2345798_cl7_P.4_2021-05-07:0.20505,(6781-EPI_ISL_2345671_cl15_P.4_2021-04-30:0.088694,6958-EPI_ISL_2345858_cl15_P.4_2021-04-30:0.069351)Branch4661:0.021434)Branch4897:0.084084,(((6955-EPI_ISL_2345854_cl15_P.4_2021-04-25:0.15271,(5291-EPI_ISL_2209702_cl15_P.1.2_2021-05-07:0.12043,(6916-EPI_ISL_2345814_cl15_P.4_2021-04-28:0.11314,(5164-EPI_ISL_2208916_cl15_P.4_2021-04-29:0.10418,(6943-EPI_ISL_2345842_cl15_P.4_2021-05-05:0.090902,(5272-EPI_ISL_2209600_cl15_P.4_2021-04-29:0,6835-EPI_ISL_2345729_cl15_P.4_2021-05-04:0)Branch4483:0.05703)Branch5488:0.0079881)Branch5650:0.008329)Branch5886:0.0044668)Branch5991:0.0083471)Branch6130:0.01047,(5300-EPI_ISL_2209777_cl15_P.4_2021-04-29:0.18316,6924-EPI_ISL_2345822_cl15_P.4_2021-04-30:0.22662)Branch6232:0.0052672)Branch6340:0.0052154,((5171-EPI_ISL_2208974_cl10_P.4_2021-05-04:0.15143,(5181-EPI_ISL_2209052_cl10_P.4_2021-05-03:0.25101,(6794-EPI_ISL_2345684_cl10_P.4_2021-05-03:0.27034,(6972-EPI_ISL_2345872_cl10_P.4_2021-05-03:0.19587,(6772-EPI_ISL_2345662_cl7_P.4_2021-05-03:0.15953,(6769-EPI_ISL_2345659_cl10_P.4_2021-04-25:0.18262,(5265-EPI_ISL_2209565_cl10_P.4_2021-05-03:0,6880-EPI_ISL_2345777_cl10_P.4_2021-05-03:0)Branch4145:0.085015)Branch5059:0.0025696)Branch5118:0.0079396)Branch5358:0.011599)Branch5588:0.017219)Branch5934:0.0092947)Branch6083:0.015918,((5195-EPI_ISL_2209189_cl15_P.4_2021-04-26:0.12958,6936-EPI_ISL_2345834_cl15_P.4_2021-05-04:0.24734)Branch6018:0.017097,(((6944-EPI_ISL_2345843_cl7_P.4_2021-04-26:0.19406,((6947-EPI_ISL_2345846_cl15_P.4_2021-05-04:0.15723,(5230-EPI_ISL_2209374_cl7_P.4_2021-05-03:0.15562,(6907-EPI_ISL_2345804_cl7_P.4_2021-04-25:0.12035,(6940-EPI_ISL_2345839_cl15_P.4_2021-05-05:0.12273,((6897-EPI_ISL_2345794_cl7_P.4_2021-05-03:0.15071,(6788-EPI_ISL_2345678_cl7_P.4_2021-04-28:0.10986,(5260-EPI_ISL_2209532_cl7_P.4_2021-05-03:0.08488,6832-EPI_ISL_2345726_cl7_P.4_2021-04-27:0.062638)Branch4574:0.053525)Branch5526:0.0023278)Branch5586:0.0029452,(6874-EPI_ISL_2345771_cl15_P.4_2021-05-04:0.14584,6875-EPI_ISL_2345772_cl7_P.4_2021-04-26:0.10581)Branch5591:0.0024707)Branch5633:0.0009529)Branch5649:0.0044052)Branch5781:0.0032432)Branch5837:0.0022577)Branch5877:0.0029593,(5220-EPI_ISL_2209335_cl15_P.4_2021-04-25:0.17189,6853-EPI_ISL_2345749_cl15_P.4_2021-05-04:0.1959)Branch5896:0.0017718)Branch5933:0.0026109)Branch5990:0.0019843,((6871-EPI_ISL_2345768_cl15_P.4_2021-05-04:0.1782,6980-EPI_ISL_2345880_cl15_P.4_2021-05-05:0.16595)Branch5965:0.0021001,(6973-EPI_ISL_2345873_cl15_P.4_2021-04-26:0.22091,(5274-EPI_ISL_2209607_cl15_P.4_2021-05-03:0.18818,6889-EPI_ISL_2345786_cl15_P.4_2021-04-26:0.21815)Branch5842:0.0072684)Branch5980:0.0014799)Branch6009:0.0010224)Branch6023:0.0049329,(6865-EPI_ISL_2345761_cl7_P.4_2021-05-07:0.20608,(5248-EPI_ISL_2209464_cl15_P.4_2021-05-04:0.23617,5347-EPI_ISL_2210186_cl15_P.4_2021-05-03:0.21222)Branch5464:0.030706)Branch6074:0.0014931)Branch6096:0.012548)Branch6313:0.0022082)Branch6359:0.0050183)Branch6462:0.0095058)Branch6663:0.0076365)Branch6879:0.010505,(((5408-EPI_ISL_2241324_cl15_P.4_2021-05-13:0.079728,5409-EPI_ISL_2241325_cl15_P.4_2021-05-13:0.059074)Branch4562:0.11082,(4827-EPI_ISL_2187846_cl15_P.4_2021-03-04:0.18313,5240-EPI_ISL_2209419_cl15_P.4_2021-04-29:0.22592)Branch6228:0.02545)Branch6814:0.0075665,(4169-EPI_ISL_2017424_cl15_P.4_2021-03-26:0.19569,6811-EPI_ISL_2345703_cl15_P.4_2021-04-25:0.16961)Branch6984:0.0022079)Branch7066:0.0048629)Branch7236:0.0027723,(6332-EPI_ISL_2345160_cl15_P.4_2021-04-26:0.17978,((6353-EPI_ISL_2345187_cl10_P.4_2021-04-27:0.18701,(6785-EPI_ISL_2345675_cl15_P.4_2021-04-29:0.069058,6963-EPI_ISL_2345863_cl15_P.4_2021-04-29:0.088988)Branch4844:0.07017)Branch6287:0.026347,((3796-EPI_ISL_1967087_cl15_P.4_2021-04-04:0.15645,6284-EPI_ISL_2345101_cl15_P.4_2021-04-26:0.18888)Branch5866:0.034998,(6273-EPI_ISL_2345088_cl10_P.4_2021-04-25:0.22377,((3057-EPI_ISL_1966240_cl15_P.4_2021-03-16:0.17732,((6173-EPI_ISL_2344950_cl15_P.4_2021-04-22:0.16031,6275-EPI_ISL_2345090_cl15_P.4_2021-04-25:0.11161)Branch5813:0.026278,(3867-EPI_ISL_1967177_cl15_P.4_2021-04-09:0.14139,(6770-EPI_ISL_2345660_cl10_P.4_2021-04-28:0.11518,(3792-EPI_ISL_1967083_cl10_P.4_2021-04-04:0.10027,(6855-EPI_ISL_2345751_cl15_P.4_2021-04-29:0.092256,(6927-EPI_ISL_2345825_cl15_P.4_2021-04-27:0.072136,(5904-EPI_ISL_2344557_cl15_P.4_2021-04-15:0,6042-EPI_ISL_2344781_cl15_P.4_2021-04-19:0)Branch4671:0.049855)Branch5532:0.013554)Branch5864:0.0083376)Branch6035:0.0022762)Branch6063:0.007189)Branch6190:0.003999)Branch6256:0.0048999)Branch6360:0.0032632,(3798-EPI_ISL_1967089_cl15_P.4_2021-04-04:0.19613,(3638-EPI_ISL_1966887_cl10_P.4_2021-04-05:0.19012,6301-EPI_ISL_2345122_cl10_P.4_2021-04-26:0.23579)Branch6242:0.0065197)Branch6370:0.0027704)Branch6424:0.0037322)Branch6508:0.00046495)Branch6520:0.016302)Branch6929:0.011604)Branch7286:0.0012156)Branch7332:0.0024512)Branch7418:0.0014693,(5929-EPI_ISL_2344604_cl15_P.4_2021-04-15:0.16213,((2958-EPI_ISL_1966135_cl15_P.4_2021-03-09:0.15719,4158-EPI_ISL_2017375_cl15_P.4_2021-04-19:0.12468)Branch7238:0.0023365,((((3342-EPI_ISL_1966549_cl15_P.4_2021-03-31:0.12579,(3062-EPI_ISL_1966247_cl15_P.4_2021-03-17:0.10751,(6309-EPI_ISL_2345132_cl15_P.4_2021-04-26:0.068051,6320-EPI_ISL_2345145_cl15_P.4_2021-04-26:0.09856)Branch5539:0.015385)Branch5920:0.0090148)Branch6102:0.037756,(6373-EPI_ISL_2345212_cl15_P.4_2021-04-27:0.15743,(6162-EPI_ISL_2344931_cl15_P.4_2021-04-22:0.11202,6404-EPI_ISL_2345257_cl15_P.4_2021-04-27:0.10193)Branch5906:0.012048)Branch6153:0.035881)Branch7090:0.0027196,((((5189-EPI_ISL_2209137_cl15_P.4_2021-04-09:0.11107,(6002-EPI_ISL_2344725_cl15_P.4_2021-04-16:0,(5317-EPI_ISL_2209900_cl15_P.4_2021-04-16:0,5327-EPI_ISL_2209990_cl15_P.4_2021-04-13:0)Branch4425:0)Branch4426:0.11732)Branch6787:0.0045707,(((6029-EPI_ISL_2344767_cl15_P.4_2021-04-19:0.15456,(3655-EPI_ISL_1966913_cl15_P.4_2021-04-08:0.14736,(5326-EPI_ISL_2209975_cl15_P.4_2021-04-12:0.11267,(3869-EPI_ISL_1967179_cl15_P.4_2021-04-09:0.11309,(5328-EPI_ISL_2209996_cl15_P.4_2021-04-12:0.10531,(5909-EPI_ISL_2344573_cl15_P.4_2021-04-12:0.1137,(3603-EPI_ISL_1966847_cl15_P.4_2021-04-05:0.098836,(6778-EPI_ISL_2345668_cl15_P.4_2021-04-29:0.097092,(4175-EPI_ISL_2017438_cl15_P.4_2021-04-26:0.085949,(3782-EPI_ISL_1967071_cl15_P.4_2021-04-04:0.075396,(((6610-EPI_ISL_2345485_cl15_P.4_2021-03-23:0,6762-EPI_ISL_2345650_cl15_P.4_2021-04-26:0)Branch5135:0,((2488-EPI_ISL_1795251_cl15_P.4_2021-03-23:0,3061-EPI_ISL_1966245_cl15_P.4_2021-03-16:0)Branch5129:0,(3593-EPI_ISL_1966836_cl15_P.4_2021-04-04:0,3608-EPI_ISL_1966854_cl15_P.4_2021-04-08:0)Branch5130:0)Branch5136:0)Branch5139:0,(((3666-EPI_ISL_1966927_cl15_P.4_2021-04-08:0,3691-EPI_ISL_1966959_cl15_P.4_2021-04-06:0)Branch5131:0,(5244-EPI_ISL_2209443_cl15_P.4_2021-04-09:0,5332-EPI_ISL_2210082_cl15_P.4_2021-04-14:0)Branch5132:0)Branch5137:0,((5953-EPI_ISL_2344640_cl15_P.4_2021-04-16:0,6107-EPI_ISL_2344858_cl15_P.4_2021-04-20:0)Branch5133:0,(6269-EPI_ISL_2345083_cl15_P.4_2021-04-25:0,6405-EPI_ISL_2345258_cl15_P.4_2021-04-27:0)Branch5134:0)Branch5138:0)Branch5140:0)Branch5141:0.047912)Branch6258:0.0059735)Branch6412:0.0047286)Branch6534:0.0027569)Branch6593:0.0025931)Branch6664:0.00076374)Branch6685:0.00061473)Branch6700:0.0012683)Branch6735:0.00073247)Branch6762:0.00097626)Branch6802:0.0030812,((4168-EPI_ISL_2017419_cl15_P.4_2021-03-22:0,(4164-EPI_ISL_2017395_cl15_P.4_2021-04-01:0,4167-EPI_ISL_2017414_cl15_P.4_2021-03-24:0)Branch4531:0)Branch4532:0.1111,((6895-EPI_ISL_2345792_cl15_P.4_2021-04-27:0,7146-EPI_ISL_2362260_cl15_P.4_2021-04-27:0)Branch4472:0.11375,(5340-EPI_ISL_2210126_cl15_P.4_2021-04-30:0.10869,(6396-EPI_ISL_2345249_cl15_P.4_2021-04-27:0,6407-EPI_ISL_2345260_cl15_P.4_2021-04-27:0)Branch4645:0.10011)Branch6716:0.0023267)Branch6799:0.0014127)Branch6840:0.0016441)Branch6892:0.0010457,((3340-EPI_ISL_1966547_cl15_P.4_2021-03-30:0.093189,6286-EPI_ISL_2345103_cl15_P.4_2021-04-25:0.059441)Branch5897:0.042079,(3326-EPI_ISL_1966525_cl15_P.4_2021-03-29:0.11502,((5992-EPI_ISL_2344704_cl15_P.4_2021-04-08:0.15523,6401-EPI_ISL_2345254_cl15_P.4_2021-04-27:0.10785)Branch6718:0.0043831,((6276-EPI_ISL_2345092_cl15_P.4_2021-04-25:0.10133,(5190-EPI_ISL_2209145_cl15_P.4_2021-04-09:0,5275-EPI_ISL_2209610_cl15_P.4_2021-04-09:0)Branch4476:0.11042)Branch6695:0.0027985,((5160-EPI_ISL_2208890_cl15_P.4_2021-04-28:0.094478,6292-EPI_ISL_2345109_cl15_P.4_2021-04-26:0.091569)Branch6538:0.0075622,(6782-EPI_ISL_2345672_cl15_P.4_2021-04-30:0.11744,(5183-EPI_ISL_2209080_cl15_P.4_2021-03-31:0,5976-EPI_ISL_2344685_cl15_P.4_2021-03-31:0)Branch4405:0.11883)Branch6708:0.00087755)Branch6733:0.0014587)Branch6786:0.0022762)Branch6859:0.00034558)Branch6869:0.00086726)Branch6897:0.00085548)Branch6949:0.00039662)Branch6961:0.0029124,((5932-EPI_ISL_2344608_cl15_P.4_2021-04-13:0.14996,6134-EPI_ISL_2344894_cl15_P.4_2021-04-21:0.1155)Branch6757:0.0076806,((6136-EPI_ISL_2344896_cl15_P.4_2021-04-21:0.13391,(7134-EPI_ISL_2348599_cl15_P.4_2021-02-19:0.10094,(4971-EPI_ISL_2188013_cl15_P.4_2021-05-04:0,4977-EPI_ISL_2188019_cl15_P.4_2021-05-05:0)Branch4089:0.11697)Branch5675:0.033997)Branch6451:0.019613,(5910-EPI_ISL_2344580_cl15_P.4_2021-04-12:0.14966,5979-EPI_ISL_2344690_cl15_P.4_2021-03-31:0.14912)Branch6855:0.0038158)Branch6996:0.0010546)Branch7033:0.0010302)Branch7084:0.0011487,(3749-EPI_ISL_1967033_cl15_P.4_2021-04-08:0.10914,(6322-EPI_ISL_2345147_cl15_P.4_2021-04-26:0.15458,(3721-EPI_ISL_1966993_cl15_P.4_2021-04-05:0.15577,5983-EPI_ISL_2344694_cl15_P.4_2021-03-31:0.11605)Branch6960:0.0016031)Branch7016:0.0015958)Branch7085:0.001088)Branch7130:0.0015827)Branch7198:0.0032639,(3599-EPI_ISL_1966842_cl15_P.4_2021-04-08:0.22605,(3345-EPI_ISL_1966555_cl15_P.4_2021-03-29:0.14691,(4875-EPI_ISL_2187905_cl15_P.4_2021-03-18:0.17956,(5334-EPI_ISL_2210088_cl15_P.4_2021-04-14:0,6004-EPI_ISL_2344729_cl15_P.4_2021-04-16:0)Branch3999:0.1696)Branch6496:0.020248)Branch7086:0.0036636)Branch7221:0.0031039)Branch7355:0.00030649)Branch7363:0.0018001)Branch7443:0.00051552)Branch7461:0.0022432)Branch7530:0.011896)Branch7680:0.0029958)Branch7712:0.0034653)Branch7746:0.0055476)Branch7812:0.0045472,(((6031-EPI_ISL_2344769_cl3_P.1_2021-04-19:0.1831,(((6849-EPI_ISL_2345744_cl15_P.4_2021-04-26:0.060629,6890-EPI_ISL_2345787_cl15_P.4_2021-04-26:0.096838)Branch4134:0.10381,(6937-EPI_ISL_2345836_cl7_P.4_2021-04-27:0.11927,6969-EPI_ISL_2345869_cl3_P.1_2021-04-26:0.079572)Branch4975:0.022071)Branch5520:0.058776,(5404-EPI_ISL_2241318_cl15_P.4_2021-05-11:0.21332,6391-EPI_ISL_2345242_cl15_P.4_2021-04-27:0.18527)Branch6535:0.010678)Branch6813:0.015009)Branch7316:0.0076815,(4975-EPI_ISL_2188017_cl3_P.1_2021-05-04:0.14605,((1264-EPI_ISL_1381062_cl3_P.1_2021-02-10:0.12433,(3547-EPI_ISL_1966782_cl7_P.4_2021-04-15:0.16689,(5070-EPI_ISL_2196273_cl3_P.1_2021-03-13:0,5071-EPI_ISL_2196274_cl3_P.1_2021-03-12:0)Branch4222:0.099145)Branch5660:0.025339)Branch6224:0.034948,(2923-EPI_ISL_1966095_cl3_P.1_2021-02-27:0.074536,(2924-EPI_ISL_1966096_cl7_P.4_2021-02-27:0.066193,(1450-EPI_ISL_1445264_cl7_P.4_2021-02-27:0,1452-EPI_ISL_1445266_cl7_P.4_2021-02-27:0)Branch4123:0.10985)Branch5624:0.03572)Branch6338:0.027627)Branch7271:0.0015757)Branch7348:0.0060358)Branch7555:0.023205,((2279-EPI_ISL_1752642_cl3_P.1_2021-04-05:0.20095,(2799-EPI_ISL_1858677_cl3_P.1_2021-04-14:0.12129,(4405-EPI_ISL_2101633_cl3_P.1_2021-04-23:0,(4346-EPI_ISL_2101517_cl3_P.1_2021-04-22:0,4347-EPI_ISL_2101518_cl3_P.1_2021-04-22:0)Branch4041:0)Branch4042:0.10536)Branch5225:0.08731)Branch7554:0.022756,((4962-EPI_ISL_2188004_cl3_P.1_2021-05-04:0.16587,(5186-EPI_ISL_2209101_cl3_P.1_2021-04-30:0.14263,6176-EPI_ISL_2344956_cl3_P.1_2021-04-23:0.22816)Branch6437:0.021234)Branch7057:0.026216,((4915-EPI_ISL_2187948_cl3_P.1_2021-04-05:0.21542,(6071-EPI_ISL_2344815_cl3_P.1.2_2021-04-20:0,6072-EPI_ISL_2344817_cl3_P.1.2_2021-04-20:0)Branch3821:0.24474)Branch6669:0.029377,(4871-EPI_ISL_2187901_cl3_P.1_2021-03-17:0.12543,((5253-EPI_ISL_2209496_cl15_P.4_2021-04-16:0,6003-EPI_ISL_2344727_cl15_P.4_2021-04-16:0)Branch4045:0.16081,(5196-EPI_ISL_2209197_cl15_P.4_2021-04-28:0.15893,6168-EPI_ISL_2344939_cl3_P.1_2021-04-22:0.088672)Branch6055:0.021102)Branch6499:0.0236)Branch7246:0.0091359)Branch7583:0.011466)Branch7701:0.010222)Branch7816:0.00078555)Branch7821:0.0036718)Branch7863:0.0020628)Branch7891:0.00255)Branch7923:0.00090902)Branch7941:0.0060275)Branch8023:0.0037761,((((5948-EPI_ISL_2344633_cl3_P.1_2021-04-14:0.083068,(6530-EPI_ISL_2345403_cl3_P.1_2021-03-21:0,(2423-EPI_ISL_1795185_cl3_P.1_2021-03-21:0,3884-EPI_ISL_1967197_cl3_P.1_2021-04-08:0)Branch5098:0)Branch5099:0.054168)Branch6410:0.040617,((6164-EPI_ISL_2344934_cl15_P.4_2021-04-21:0,6766-EPI_ISL_2345655_cl15_P.4_2021-04-28:0)Branch4109:0.1668,(3850-EPI_ISL_1967159_cl3_P.1_2021-04-07:0.052484,4270-EPI_ISL_2086613_cl3_P.1_2021-04-00:0.089226)Branch6230:0.023726)Branch6941:0.03081)Branch7766:0.018321,(5850-EPI_ISL_2308438_cl3_P.1_2021-02-10:0.089479,(5199-EPI_ISL_2209246_cl15_P.4_2021-04-12:0.1673,(4634-EPI_ISL_2157532_cl3_P.1_2021-04-09:0.1732,5936-EPI_ISL_2344617_cl3_P.1_2021-04-15:0.11646)Branch6797:0.0055824)Branch7015:0.0316)Branch7767:0.018194)Branch8059:0.0020814,((((((4978-EPI_ISL_2188020_cl3_P.1_2021-05-05:0.10641,5382-EPI_ISL_2222911_cl3_P.1_2021-05-10:0.058555)Branch5598:0.089409,(6807-EPI_ISL_2345697_cl3_P.1_2021-05-05:0.1354,(8300-EPI_ISL_833139_cl3_P.1_2020-12-22:0,(79-EPI_ISL_1068110_cl3_P.1_2020-12-28:0,4592-EPI_ISL_2157486_cl3_P.1_2021-03-15:0)Branch5299:0)Branch5300:0.066851)Branch7590:0.019418)Branch7873:0.011146,((5468-EPI_ISL_2241575_cl3_P.1_2021-03-10:0.14748,(3725-EPI_ISL_1966999_cl3_P.1_2021-04-05:0,6339-EPI_ISL_2345170_cl3_P.1_2021-04-25:0)Branch4666:0.12825)Branch7769:0.015211,(5947-EPI_ISL_2344632_cl3_P.1_2021-04-16:0.14953,(2668-EPI_ISL_1821221_cl3_P.1_2021-03-31:0.14775,(4383-EPI_ISL_2101584_cl3_P.1_2021-04-23:0.058886,(2618-EPI_ISL_1795390_cl3_P.1_2021-03-23:0,6516-EPI_ISL_2345389_cl3_P.1_2021-03-23:0)Branch4370:0.11814)Branch6595:0.014053)Branch7207:0.029122)Branch7864:0.0094966)Branch8013:0.0029016)Branch8051:0.0024937,((2364-EPI_ISL_1795122_cl3_P.1_2021-03-21:0.071438,(3888-EPI_ISL_1967203_cl7_P.4_2021-04-19:0.16073,6455-EPI_ISL_2345322_cl3_P.1_2021-03-21:0.085563)Branch6031:0.045019)Branch7201:0.043943,((5140-EPI_ISL_2196346_cl3_P.1_2021-03-31:0.14722,(2804-EPI_ISL_1858701_cl3_P.1_2021-04-13:0.14918,(4532-EPI_ISL_2157424_cl3_P.1_2021-03-08:0.076653,7181-EPI_ISL_2385464_cl3_P.1_2021-05-01:0.20243)Branch7095:0.028097)Branch7788:0.014959)Branch8008:0.0035972,((4557-EPI_ISL_2157450_cl3_P.1_2021-03-10:0.18658,5059-EPI_ISL_2196262_cl3_P.1_2021-04-28:0.072924)Branch7118:0.042043,((6032-EPI_ISL_2344771_cl3_P.1_2021-04-19:0.061999,6083-EPI_ISL_2344830_cl3_P.1_2021-04-20:0.098159)Branch5855:0.0809,(6808-EPI_ISL_2345700_cl3_P.1_2021-04-29:0.11366,(2801-EPI_ISL_1858682_cl3_P.1_2021-04-15:0.10167,(2718-EPI_ISL_1858279_cl3_P.4_2021-04-09:0.058351,4451-EPI_ISL_2101718_cl3_P.4_2021-04-25:0.10659)Branch6806:0.0025612)Branch6902:0.0080529)Branch7428:0.025577)Branch7879:0.0096873)Branch8028:0.0020831)Branch8058:0.00068851)Branch8061:0.0014992)Branch8087:0.00072704,((((5949-EPI_ISL_2344635_cl3_P.1_2021-04-15:0.059907,6997-EPI_ISL_2345912_cl3_P.1_2021-04-19:0.10843)Branch6487:0.038202,(2858-EPI_ISL_1858914_cl3_P.1_2021-03-26:0.15525,(8481-EPI_ISL_872191_cl3_P.1_2021-01-15:0.055515,8482-EPI_ISL_872192_cl3_P.1_2021-01-18:0.10984)Branch6478:0.012719)Branch6850:0.029092)Branch7742:0.021625,((2191-EPI_ISL_1715146_cl3_P.1_2021-03-31:0.16047,((2466-EPI_ISL_1795228_cl3_P.1_2021-03-22:0,2467-EPI_ISL_1795229_cl3_P.1_2021-03-22:0)Branch4756:0,(6586-EPI_ISL_2345459_cl3_P.1_2021-03-22:0,6587-EPI_ISL_2345460_cl3_P.1_2021-03-22:0)Branch4757:0)Branch4758:0.12982)Branch7921:0.0072066,(((8275-EPI_ISL_811149_cl3_P.1_2020-12-30:0.046367,(2577-EPI_ISL_1795345_cl3_P.1_2021-03-24:0,6728-EPI_ISL_2345612_cl3_P.1_2021-03-24:0)Branch4768:0.072606)Branch6322:0.017548,(1947-EPI_ISL_1533717_cl3_P.1_2021-03-07:0.14835,(6828-EPI_ISL_2345722_cl3_P.1_2021-04-30:0.11113,(3860-EPI_ISL_1967170_cl3_P.1_2021-04-09:0,3871-EPI_ISL_1967182_cl3_P.1_2021-04-09:0)Branch4103:0.065168)Branch4737:0.087698)Branch6519:0.012256)Branch6846:0.047194,(5795-EPI_ISL_2298810_cl3_P.1_2021-03-06:0.15145,(4636-EPI_ISL_2157534_cl3_P.1_2021-04-09:0.12527,5978-EPI_ISL_2344689_cl3_P.1_2021-03-31:0.14397)Branch7113:0.039549)Branch7951:0.0034542)Branch7998:0.0029078)Branch8035:0.0026472)Branch8070:0.0014571,((5814-EPI_ISL_2308399_cl3_P.1_2021-02-26:0.15756,(4480-EPI_ISL_2139516_cl3_P.1_2021-03-12:0.15601,((2475-EPI_ISL_1795237_cl3_P.1_2021-03-24:0,6595-EPI_ISL_2345469_cl3_P.1_2021-03-24:0)Branch4280:0.15579,(3693-EPI_ISL_1966961_cl3_P.1_2021-04-07:0.096279,(6596-EPI_ISL_2345470_cl3_P.1_2021-03-24:0,(2476-EPI_ISL_1795238_cl3_P.1_2021-03-24:0,3591-EPI_ISL_1966834_cl3_P.1_2021-04-08:0)Branch5246:0)Branch5247:0.053984)Branch6604:0.0173)Branch7552:0.026388)Branch7933:0.0070325)Branch8040:0.0036212,(((5067-EPI_ISL_2196270_cl3_P.1_2021-03-01:0.16073,(1841-EPI_ISL_1494986_cl3_P.1_2021-02-27:0.088529,(3742-EPI_ISL_1967025_cl3_P.1_2021-04-08:0.088964,(1149-EPI_ISL_1293067_cl3_P.1_2021-02-08:0,(1074-EPI_ISL_1219025_cl3_P.1_2021-02-02:0,1142-EPI_ISL_1293059_cl3_P.1_2021-02-02:0)Branch5354:0)Branch5355:0.051089)Branch6618:0.0054176)Branch6817:0.014121)Branch7604:0.032209,(1195-EPI_ISL_1303537_cl3_P.1_2021-02-15:0.15209,((4331-EPI_ISL_2101498_cl3_P.1_2021-04-19:0.15727,(2512-EPI_ISL_1795277_cl3_P.1_2021-03-22:0,6638-EPI_ISL_2345515_cl3_P.1_2021-03-22:0)Branch4235:0.14809)Branch6938:0.032852,(6265-EPI_ISL_2345078_cl3_P.1_2021-04-26:0.069547,(3956-EPI_ISL_1967280_cl7_P.4_2021-04-19:0.1915,6089-EPI_ISL_2344836_cl3_P.1_2021-04-19:0.092545)Branch6446:0.037208)Branch7616:0.013292)Branch7770:0.01714)Branch8021:0.0015357)Branch8044:0.0028723,(((1136-EPI_ISL_1293053_cl3_P.1_2021-01-18:0,4993-EPI_ISL_2196194_cl3_P.1_2021-03-06:0)Branch5255:0.072205,(4076-EPI_ISL_2008960_cl3_P.1_2021-04-19:0.16615,6298-EPI_ISL_2345119_cl3_P.1_2021-04-25:0.22769)Branch7472:0.0066107)Branch7610:0.034316,(((((((3331-EPI_ISL_1966536_cl3_P.1_2021-03-30:0.078961,5134-EPI_ISL_2196340_cl3_P.1_2021-03-31:0.24038)Branch7208:0.037164,((2157-EPI_ISL_1664191_cl3_P.1_2021-03-26:0.12917,4442-EPI_ISL_2101697_cl3_P.1_2021-04-21:0.11763)Branch6426:0.047439,(((3347-EPI_ISL_1966557_cl7_P.4_2021-04-05:0.073245,(2254-EPI_ISL_1734857_cl7_P.4_2021-04-05:0.092083,((3280-EPI_ISL_1966477_cl7_P.4_2021-03-29:0,3281-EPI_ISL_1966478_cl7_P.4_2021-03-29:0)Branch4052:0,(3282-EPI_ISL_1966479_cl7_P.4_2021-03-29:0,(2267-EPI_ISL_1734877_cl7_P.4_2021-04-05:0,3082-EPI_ISL_1966267_cl7_P.4_2021-03-23:0)Branch4051:0)Branch4053:0)Branch4054:0.066845)Branch4656:0.029965)Branch5036:0.028503,(2354-EPI_ISL_1795112_cl3_P.1_2021-03-22:0.070899,(2706-EPI_ISL_1821265_cl3_P.1_2021-03-24:0.098666,(2255-EPI_ISL_1734858_cl3_P.1_2021-04-05:0,6444-EPI_ISL_2345311_cl3_P.1_2021-03-22:0)Branch4209:0.063164)Branch4861:0.033097)Branch5571:0.0055202)Branch5765:0.059498,(2126-EPI_ISL_1664139_cl3_P.1_2021-03-26:0.10256,(2133-EPI_ISL_1664146_cl3_P.1_2021-03-26:0,7211-EPI_ISL_2385510_cl3_P.1_2021-04-30:0)Branch5146:0.054601)Branch6513:0.017822)Branch7211:0.023382)Branch7747:0.014224)Branch7940:0.0041973,((1116-EPI_ISL_1261684_cl3_P.1_2021-02-15:0.14764,2031-EPI_ISL_1608168_cl3_P.1_2021-02-13:0.093796)Branch7740:0.013137,((543-EPI_ISL_1171619_cl3_P.1_2021-02-15:0.072206,3812-EPI_ISL_1967111_cl3_P.1_2021-04-08:0.16116)Branch6648:0.036673,((4876-EPI_ISL_2187907_cl3_P.1_2021-03-18:0.11802,(((4811-EPI_ISL_2187825_cl3_P.1_2021-02-28:0,4812-EPI_ISL_2187826_cl3_P.1_2021-03-01:0)Branch4573:0.11378,(4972-EPI_ISL_2188014_cl3_B.1.617.1_2021-05-04:0.11087,((4880-EPI_ISL_2187912_cl3_P.1_2021-03-29:0.093531,4881-EPI_ISL_2187913_cl3_P.1_2021-03-29:0.11527)Branch6791:0.0043773,((4150-EPI_ISL_2017342_cl3_P.1_2021-04-15:0.10995,4184-EPI_ISL_2017463_cl3_P.1_2021-04-13:0.113)Branch6809:0.0036438,(4838-EPI_ISL_2187861_cl3_P.1_2021-03-08:0.11025,(433-EPI_ISL_1133122_cl3_P.1_2021-02-00:0.10019,(1582-EPI_ISL_1468415_cl3_P.1_2021-03-16:0.091164,(((3750-EPI_ISL_1967034_cl3_P.1_2021-04-08:0,4147-EPI_ISL_2017334_cl3_P.1_2021-04-14:0)Branch5271:0,(4818-EPI_ISL_2187832_cl3_P.1_2021-03-02:0,5106-EPI_ISL_2196310_cl3_P.1_2021-03-29:0)Branch5272:0)Branch5275:0,((5107-EPI_ISL_2196311_cl3_P.1_2021-03-30:0,5375-EPI_ISL_2222885_cl3_P.1_2021-02-22:0)Branch5273:0,(6681-EPI_ISL_2345563_cl3_P.1_2021-03-23:0,(347-EPI_ISL_1096134_cl3_P.1_2021-02-08:0,2546-EPI_ISL_1795313_cl3_P.1_2021-03-23:0)Branch5270:0)Branch5274:0)Branch5276:0)Branch5277:0.053809)Branch6573:0.0049119)Branch6706:0.0048698)Branch6895:0.0010433)Branch6955:0.00049173)Branch6973:0.0013499)Branch7029:0.0021727)Branch7137:0.0036583,((2341-EPI_ISL_1795098_cl3_P.1_2021-03-05:0,5895-EPI_ISL_2344544_cl3_P.1_2021-03-05:0)Branch4287:0.15014,(4853-EPI_ISL_2187876_cl3_P.1_2021-03-10:0.16335,4869-EPI_ISL_2187899_cl3_P.1_2021-03-16:0.12225)Branch7079:0.0033481)Branch7220:0.0023284)Branch7342:0.0030807)Branch7491:0.0050032,((((4823-EPI_ISL_2187838_cl3_P.1_2021-03-02:0.15142,((4868-EPI_ISL_2187898_cl3_P.1_2021-03-17:0.18586,(4900-EPI_ISL_2187932_cl3_P.1_2021-04-01:0.14274,(4904-EPI_ISL_2187936_cl3_P.1_2021-04-01:0.0723,(4844-EPI_ISL_2187867_cl3_P.1_2021-03-07:0,4906-EPI_ISL_2187938_cl3_P.1_2021-04-01:0)Branch3986:0.049692)Branch4334:0.023041)Branch4543:0.089369)Branch6231:0.0057037,((4937-EPI_ISL_2187973_cl3_P.1_2021-04-09:0.12485,(4162-EPI_ISL_2017390_cl3_P.1_2021-04-20:0.16088,(4156-EPI_ISL_2017368_cl3_P.1_2021-04-06:0.16212,((5203-EPI_ISL_2209261_cl3_P.1_2021-04-08:0.16121,(4125-EPI_ISL_2017294_cl3_P.1_2021-03-02:0,4809-EPI_ISL_2187821_cl3_P.1_2021-02-25:0)Branch4138:0.088276)Branch5162:0.041752,(4190-EPI_ISL_2017471_cl3_P.1_2021-03-02:0.10453,(4909-EPI_ISL_2187942_cl3_P.1_2021-04-01:0.11447,(4949-EPI_ISL_2187987_cl3_P.1_2021-04-23:0.10276,(4130-EPI_ISL_2017304_cl3_P.1_2021-02-22:0.097406,(4889-EPI_ISL_2187921_cl3_P.1_2021-03-30:0.074354,((6471-EPI_ISL_2345338_cl3_P.1_2021-03-21:0,(2377-EPI_ISL_1795135_cl3_P.1_2021-03-21:0,4773-EPI_ISL_2187768_cl3_P.1_2021-02-05:0)Branch4567:0)Branch4570:0,((4791-EPI_ISL_2187794_cl3_P.1_2021-02-17:0,4798-EPI_ISL_2187806_cl3_P.1_2021-02-19:0)Branch4568:0,(4840-EPI_ISL_2187863_cl3_P.1_2021-03-08:0,4921-EPI_ISL_2187955_cl3_P.1_2021-04-07:0)Branch4569:0)Branch4571:0)Branch4572:0.050273)Branch5448:0.010275)Branch5646:0.0064039)Branch5848:0.0058336)Branch5979:0.0048924)Branch6065:0.0031251)Branch6123:0.0015528)Branch6151:0.0038989)Branch6226:0.0012416)Branch6241:0.0021331,((4817-EPI_ISL_2187831_cl7_P.4_2021-03-02:0.094328,(4930-EPI_ISL_2187966_cl3_P.1_2021-04-08:0.11829,4938-EPI_ISL_2187974_cl7_P.4_2021-04-09:0.10058)Branch4566:0.070332)Branch5874:0.022484,(4829-EPI_ISL_2187848_cl3_P.1_2021-03-04:0.15524,(1808-EPI_ISL_1493574_cl3_P.1_2021-03-13:0.12524,(4821-EPI_ISL_2187835_cl3_P.1_2021-03-02:0.065115,4822-EPI_ISL_2187836_cl3_P.1_2021-03-02:0.099104)Branch5366:0.035479)Branch6148:0.0024886)Branch6197:0.0041779)Branch6272:0.00073045)Branch6285:0.0027611)Branch6348:0.0022297)Branch6392:0.004013,((7137-EPI_ISL_2348605_cl3_P.1_2021-05-05:0.18549,(3862-EPI_ISL_1967172_cl3_P.1_2021-04-09:0.24433,((3236-EPI_ISL_1966429_cl7_P.4_2021-03-30:0.13296,(2413-EPI_ISL_1795175_cl3_P.1_2021-03-21:0,6519-EPI_ISL_2345392_cl3_P.1_2021-03-21:0)Branch3830:0.091242)Branch4243:0.10185,(2253-EPI_ISL_1734855_cl7_P.4_2021-04-05:0.13913,((2384-EPI_ISL_1795143_cl3_P.1_2021-03-21:0,6478-EPI_ISL_2345346_cl3_P.1_2021-03-21:0)Branch3991:0.11473,(1498-EPI_ISL_1464663_cl3_P.1_2021-03-03:0.10273,4394-EPI_ISL_2101611_cl3_P.1_2021-04-23:0.11363)Branch4991:0.0088984)Branch5224:0.0090372)Branch5462:0.01406)Branch5793:0.011568)Branch6020:0.017853)Branch6326:0.0046933,((4152-EPI_ISL_2017344_cl3_P.1_2021-04-15:0.18757,4963-EPI_ISL_2188005_cl3_P.1_2021-05-04:0.17264)Branch5629:0.03673,((4980-EPI_ISL_2188022_cl7_P.4_2021-05-06:0.19795,(5384-EPI_ISL_2222917_cl3_P.1_2021-05-12:0.18836,(4191-EPI_ISL_2017472_cl3_P.1_2021-03-24:0.15346,(4935-EPI_ISL_2187971_cl3_P.1_2021-04-09:0.11195,7136-EPI_ISL_2348603_cl3_P.1_2021-03-22:0.12258)Branch5119:0.0047371)Branch5257:0.0018828)Branch5301:0.015378)Branch5638:0.021007,(4198-EPI_ISL_2017483_cl15_P.4_2021-03-25:0.24149,(4171-EPI_ISL_2017429_cl15_P.4_2021-03-25:0.15864,4872-EPI_ISL_2187902_cl15_P.4_2021-03-17:0.11606)Branch5449:0.013217)Branch5779:0.017043)Branch6091:0.017001)Branch6402:0.0010854)Branch6427:0.0027815)Branch6491:0.03198,((4173-EPI_ISL_2017435_cl15_P.4_2021-04-27:0.25676,(2545-EPI_ISL_1795312_cl15_P.4_2021-03-22:0.10401,((3067-EPI_ISL_1966252_cl15_P.4_2021-03-15:0,3068-EPI_ISL_1966253_cl15_P.4_2021-03-15:0)Branch4013:0.14286,(4161-EPI_ISL_2017389_cl15_P.4_2021-04-20:0.10006,4163-EPI_ISL_2017393_cl15_P.4_2021-03-31:0.062983)Branch5604:0.01403)Branch5975:0.0063931)Branch6090:0.012204)Branch6317:0.031595,(6179-EPI_ISL_2344960_cl3_P.1_2021-04-23:0.19454,(5163-EPI_ISL_2208911_cl15_P.4_2021-04-29:0.19525,(3335-EPI_ISL_1966540_cl15_P.4_2021-03-30:0.163,5343-EPI_ISL_2210148_cl15_P.4_2021-04-29:0.12455)Branch6145:0.0058543)Branch6254:0.028778)Branch6997:0.0046521)Branch7153:0.0099803)Branch7480:0.0018544,((4144-EPI_ISL_2017329_cl3_P.1_2021-04-13:0.1627,(6303-EPI_ISL_2345124_cl3_P.1_2021-04-25:0.17185,(6337-EPI_ISL_2345168_cl3_P.1_2021-04-26:0.13034,(((5299-EPI_ISL_2209754_cl15_P.4_2021-05-03:0,5322-EPI_ISL_2209929_cl15_P.4_2021-05-04:0)Branch3866:0.15316,(3566-EPI_ISL_1966804_cl7_P.4_2021-04-12:0,(3564-EPI_ISL_1966801_cl7_P.4_2021-04-12:0,3565-EPI_ISL_1966802_cl7_P.4_2021-04-12:0)Branch4127:0)Branch4128:0.086412)Branch5061:0.02791,(3716-EPI_ISL_1966987_cl3_P.1_2021-04-06:0.16728,(5282-EPI_ISL_2209630_cl3_P.1_2021-04-21:0.1079,6069-EPI_ISL_2344813_cl3_P.1_2021-04-20:0.065663)Branch4956:0.023145)Branch5518:0.0081805)Branch5769:0.031707)Branch6355:0.0030095)Branch6417:0.026306)Branch7213:0.0072036,((4916-EPI_ISL_2187949_cl7_P.4_2021-04-05:0.087241,4940-EPI_ISL_2187976_cl3_P.1_2021-04-09:0.070804)Branch4791:0.10751,((4839-EPI_ISL_2187862_cl3_P.1_2021-03-08:0.1312,(4914-EPI_ISL_2187947_cl3_P.1_2021-04-05:0.06648,(4885-EPI_ISL_2187917_cl7_P.4_2021-03-30:0,4890-EPI_ISL_2187922_cl7_P.4_2021-03-30:0)Branch3917:0.091565)Branch4529:0.093876)Branch6262:0.034663,(((3278-EPI_ISL_1966475_cl7_P.4_2021-03-30:0.19609,(3089-EPI_ISL_1966274_cl7_P.4_2021-03-22:0.064022,3314-EPI_ISL_1966511_cl7_P.4_2021-03-31:0.099129)Branch5346:0.038077)Branch6126:0.014168,(2686-EPI_ISL_1821239_cl3_P.1_2021-03-18:0.17431,(414-EPI_ISL_1121313_cl3_P.1_2021-02-05:0.11544,(415-EPI_ISL_1121314_cl3_P.1_2021-02-05:0,2663-EPI_ISL_1821215_cl3_P.1_2021-03-30:0)Branch4622:0.06281)Branch5844:0.02333)Branch6321:0.0029453)Branch6387:0.023073,(4934-EPI_ISL_2187970_cl7_P.4_2021-04-09:0.15443,(3916-EPI_ISL_1967235_cl7_P.4_2021-04-22:0.17599,(5262-EPI_ISL_2209541_cl7_P.4_2021-04-26:0.10807,(3479-EPI_ISL_1966696_cl7_P.4_2021-04-08:0.094675,((6680-EPI_ISL_2345562_cl7_P.4_2021-03-22:0,(3484-EPI_ISL_1966704_cl7_P.4_2021-04-05:0,3491-EPI_ISL_1966711_cl7_P.4_2021-04-04:0)Branch4798:0)Branch4801:0,((4814-EPI_ISL_2187828_cl7_P.4_2021-03-01:0,4845-EPI_ISL_2187868_cl7_P.4_2021-03-09:0)Branch4799:0,(4877-EPI_ISL_2187908_cl7_P.4_2021-03-18:0,4892-EPI_ISL_2187924_cl7_P.4_2021-03-31:0)Branch4800:0)Branch4802:0)Branch4803:0.055059)Branch5911:0.012335)Branch6147:0.012901)Branch6397:0.0096356)Branch6606:0.013553)Branch7051:0.0053908)Branch7255:0.0011333)Branch7294:0.0066883)Branch7500:0.0009792)Branch7529:0.0054428)Branch7620:0.01409)Branch7764:0.013882)Branch7961:0.0026788)Branch7997:0.0034222,((4908-EPI_ISL_2187941_cl3_P.1_2021-04-01:0.16675,(6088-EPI_ISL_2344835_cl3_P.1_2021-04-20:0.15792,6178-EPI_ISL_2344958_cl3_P.1_2021-04-21:0.11451)Branch7423:0.031618)Branch7930:0.0061728,(((4958-EPI_ISL_2187999_cl3_P.1_2021-05-03:0.064044,7274-EPI_ISL_2385632_cl3_P.1_2021-05-05:0.14127)Branch7133:0.0037409,((4353-EPI_ISL_2101533_cl3_P.1_2021-04-21:0.11352,(2791-EPI_ISL_1858645_cl3_P.1_2021-04-15:0,5116-EPI_ISL_2196321_cl3_P.1_2021-04-05:0)Branch4650:0.062304)Branch5882:0.048241,(2108-EPI_ISL_1664117_cl3_P.1_2021-03-24:0.13662,(7226-EPI_ISL_2385533_cl3_P.1_2021-05-04:0,7227-EPI_ISL_2385534_cl3_P.1_2021-05-04:0)Branch4060:0.12969)Branch5890:0.051322)Branch7250:0.0027981)Branch7396:0.03607,(((6216-EPI_ISL_2345008_cl3_P.1_2021-04-23:0.11217,(3856-EPI_ISL_1967166_cl3_P.1_2021-04-09:0.056392,6281-EPI_ISL_2345098_cl3_P.1_2021-04-25:0.092471)Branch6448:0.0075603)Branch6635:0.029078,(1272-EPI_ISL_1381070_cl3_P.1_2021-03-12:0.19419,2828-EPI_ISL_1858786_cl3_P.1_2021-03-25:0.15264)Branch6731:0.033312)Branch7696:0.017369,((6975-EPI_ISL_2345875_cl3_P.1_2021-05-05:0.11235,(2563-EPI_ISL_1795330_cl3_P.1_2021-03-24:0,6709-EPI_ISL_2345591_cl3_P.1_2021-03-24:0)Branch4537:0.099178)Branch6572:0.041532,(((4305-EPI_ISL_2101449_cl3_P.1_2021-04-20:0.062059,4307-EPI_ISL_2101451_cl3_P.1_2021-04-20:0.086932)Branch5288:0.085214,((6773-EPI_ISL_2345663_cl15_P.4_2021-04-25:0.26101,(3918-EPI_ISL_1967237_cl7_P.4_2021-04-18:0.10489,5018-EPI_ISL_2196219_cl3_P.1_2021-02-26:0.11604)Branch6086:0.016848)Branch6436:0.035345,(6933-EPI_ISL_2345831_cl7_P.4_2021-05-04:0.15155,(3179-EPI_ISL_1966370_cl7_P.4_2021-03-30:0.16087,(3557-EPI_ISL_1966793_cl7_P.4_2021-04-12:0.16,3915-EPI_ISL_1967234_cl7_P.4_2021-04-22:0.071624)Branch6553:0.0087404)Branch6812:0.0023446)Branch6882:0.017766)Branch7493:0.0066663)Branch7613:0.0058832,(3837-EPI_ISL_1967146_cl3_P.1_2021-04-08:0.15262,(5060-EPI_ISL_2196263_cl3_P.1_2021-03-10:0.16843,((5065-EPI_ISL_2196268_cl3_P.1_2021-03-19:0.10473,5146-EPI_ISL_2196352_cl3_P.1_2021-03-28:0.11698)Branch7321:0.0047176,((2803-EPI_ISL_1858694_cl3_P.1_2021-04-12:0.12179,(5576-EPI_ISL_2249370_cl3_P.1_2021-02-24:0.11167,(1524-EPI_ISL_1465202_cl3_P.1_2021-02-11:0.079857,(4604-EPI_ISL_2157498_cl3_P.1_2021-03-19:0.065846,((((1515-EPI_ISL_1465189_cl3_P.1_2021-02-23:0,1518-EPI_ISL_1465194_cl3_P.1_2021-02-20:0)Branch5494:0,(1522-EPI_ISL_1465199_cl3_P.1_2021-02-12:0,1529-EPI_ISL_1465209_cl3_P.1_2021-02-07:0)Branch5495:0)Branch5502:0,((1530-EPI_ISL_1465210_cl3_P.1_2021-02-06:0,1531-EPI_ISL_1465212_cl3_P.1_2021-02-05:0)Branch5496:0,(1532-EPI_ISL_1465213_cl3_P.1_2021-02-04:0,1534-EPI_ISL_1465216_cl3_P.1_2021-02-01:0)Branch5497:0)Branch5503:0)Branch5506:0,(((2212-EPI_ISL_1731580_cl3_P.1_2021-03-31:0,4245-EPI_ISL_2086588_cl3_P.1_2021-02-00:0)Branch5498:0,(4266-EPI_ISL_2086609_cl3_P.1_2021-03-00:0,4518-EPI_ISL_2157409_cl3_P.1_2021-03-04:0)Branch5499:0)Branch5504:0,((4620-EPI_ISL_2157515_cl3_P.1_2021-03-26:0,5680-EPI_ISL_2274078_cl3_P.1_2021-03-12:0)Branch5500:0,(5681-EPI_ISL_2274079_cl3_P.1_2021-03-19:0,5774-EPI_ISL_2298755_cl3_P.1_2021-01-25:0)Branch5501:0)Branch5505:0)Branch5507:0)Branch5508:0.043537)Branch6609:0.0083658)Branch6958:0.0047403)Branch7277:0.0023455)Branch7470:0.0016012,(4415-EPI_ISL_2101646_cl3_P.1_2021-04-13:0.1076,5595-EPI_ISL_2249403_cl3_P.1_2021-02-18:0.098145)Branch7492:0.00089487)Branch7538:0.00067537)Branch7558:0.0044956)Branch7644:0.0012482)Branch7657:0.002106)Branch7672:0.011927)Branch7804:0.0085074)Branch7920:0.0053176)Branch7999:0.0016028)Branch8019:0.001796)Branch8042:0.00059319,(((2232-EPI_ISL_1731600_cl3_P.1_2021-03-23:0.060467,3141-EPI_ISL_1966328_cl3_P.1_2021-03-22:0.1016)Branch6603:0.035333,((4446-EPI_ISL_2101710_cl3_P.1_2021-04-26:0.15211,(4324-EPI_ISL_2101490_cl3_P.1_2021-04-21:0.12168,(3875-EPI_ISL_1967186_cl3_P.1_2021-04-10:0.12268,(2665-EPI_ISL_1821218_cl3_P.1_2021-03-31:0.11769,((2586-EPI_ISL_1795355_cl3_P.1_2021-03-22:0,6743-EPI_ISL_2345628_cl3_P.1_2021-03-22:0)Branch4541:0.11027,(7248-EPI_ISL_2385581_cl3_P.1_2021-05-06:0.1188,(5439-EPI_ISL_2241545_cl3_P.1_2021-02-03:0.11177,(6153-EPI_ISL_2344918_cl3_P.1_2021-04-22:0.099837,((2570-EPI_ISL_1795337_cl3_P.1_2021-03-26:0,6721-EPI_ISL_2345603_cl3_P.1_2021-03-26:0)Branch4470:0.10438,((2369-EPI_ISL_1795127_cl3_P.1_2021-03-21:0,6462-EPI_ISL_2345329_cl3_P.1_2021-03-21:0)Branch5018:0.035311,((2770-EPI_ISL_1858546_cl3_P.1_2021-04-10:0,3624-EPI_ISL_1966870_cl3_P.1_2021-04-04:0)Branch5216:0,((2090-EPI_ISL_1628367_cl3_P.1_2021-03-18:0,2161-EPI_ISL_1664196_cl3_P.1_2021-03-27:0)Branch5214:0,(2694-EPI_ISL_1821249_cl3_P.1_2021-04-01:0,2758-EPI_ISL_1858479_cl3_P.1_2021-04-08:0)Branch5215:0)Branch5217:0)Branch5218:0.027706)Branch5908:0.026549)Branch6560:0.0041225)Branch6671:0.0032456)Branch6782:0.0027647)Branch6888:0.00077325)Branch6926:0.0019502)Branch7021:0.00074954)Branch7053:0.0028699)Branch7187:0.0010522)Branch7235:0.005996,((2774-EPI_ISL_1858584_cl3_P.1_2021-04-14:0.16071,(5922-EPI_ISL_2344596_cl3_P.1_2021-04-15:0.13858,(3671-EPI_ISL_1966933_cl3_P.1_2021-04-07:0,(3669-EPI_ISL_1966931_cl3_P.1_2021-04-07:0,3670-EPI_ISL_1966932_cl3_P.1_2021-04-07:0)Branch4162:0)Branch4163:0.16084)Branch7109:0.0072442)Branch7439:0.0013277,(((3852-EPI_ISL_1967162_cl3_P.1_2021-04-07:0.21514,((5225-EPI_ISL_2209355_cl7_P.4_2021-05-06:0.12795,5360-EPI_ISL_2210259_cl3_P.1_2021-05-06:0.10121)Branch4327:0.1391,(6877-EPI_ISL_2345774_cl15_P.4_2021-05-04:0.23197,(6392-EPI_ISL_2345243_cl3_P.1_2021-04-27:0.062498,6393-EPI_ISL_2345244_cl3_P.1_2021-04-27:0.10779)Branch4898:0.043806)Branch5943:0.037697)Branch6745:0.0066057)Branch6968:0.011518,(2950-EPI_ISL_1966126_cl3_P.1_2021-03-10:0.19329,5946-EPI_ISL_2344631_cl3_P.1_2021-04-14:0.16377)Branch7170:0.004476)Branch7367:0.0026816,(3607-EPI_ISL_1966853_cl3_P.1.2_2021-04-05:0.21408,((3103-EPI_ISL_1966288_cl7_P.4_2021-03-22:0.11097,(4884-EPI_ISL_2187916_cl7_P.4_2021-03-29:0.10497,(1864-EPI_ISL_1495020_cl7_P.4_2021-03-03:0.089775,(3029-EPI_ISL_1966211_cl7_P.4_2021-03-15:0,3113-EPI_ISL_1966298_cl7_P.4_2021-03-22:0)Branch4783:0.05941)Branch6014:0.0096693)Branch6181:0.0050544)Branch6269:0.030938,((3219-EPI_ISL_1966412_cl7_P.4_2021-03-29:0.18358,(3718-EPI_ISL_1966990_cl3_P.1_2021-04-05:0.06562,6015-EPI_ISL_2344745_cl3_P.1_2021-04-19:0.10023)Branch4403:0.042238)Branch4911:0.075577,(5724-EPI_ISL_2274125_cl3_P.1_2021-04-01:0.26094,(3205-EPI_ISL_1966397_cl7_P.4_2021-03-30:0.087228,(5310-EPI_ISL_2209864_cl7_P.4_2021-04-25:0.099853,(1392-EPI_ISL_1445204_cl7_P.4_2021-03-15:0.11711,3050-EPI_ISL_1966233_cl7_P.4_2021-03-15:0.11381)Branch4030:0.11252)Branch5267:0.026973)Branch5885:0.020719)Branch6266:0.014917)Branch6581:0.019771)Branch7192:0.0052881)Branch7377:0.0027899)Branch7449:0.0011347)Branch7485:0.0011856)Branch7523:0.021692)Branch7795:0.016482,((4629-EPI_ISL_2157526_cl3_P.1_2021-04-06:0.17082,5022-EPI_ISL_2196223_cl3_P.1_2021-02-26:0.15803)Branch7932:0.0051126,(((2492-EPI_ISL_1795255_cl3_P.1_2021-03-23:0,6614-EPI_ISL_2345489_cl3_P.1_2021-03-23:0)Branch4159:0.15829,(5289-EPI_ISL_2209680_cl3_P.1_2021-03-30:0,5917-EPI_ISL_2344590_cl3_P.1_2021-03-30:0)Branch5101:0.069568)Branch6995:0.038284,(4506-EPI_ISL_2157397_cl3_P.1_2021-03-01:0.076852,(3647-EPI_ISL_1966902_cl3_P.1_2021-04-08:0.16128,(2240-EPI_ISL_1731610_cl3_P.1_2021-04-03:0.11286,(4380-EPI_ISL_2101581_cl3_P.1_2021-04-25:0.10015,(3644-EPI_ISL_1966895_cl3_P.1_2021-04-09:0.063923,3990-EPI_ISL_2003118_cl3_P.1_2021-04-04:0.046886)Branch4563:0.017269)Branch4795:0.013333)Branch4947:0.014337)Branch5332:0.076464)Branch7222:0.037545)Branch7966:0.0031222)Branch8007:0.0027488)Branch8043:0.00051878)Branch8048:0.0011592,((3830-EPI_ISL_1967135_cl3_P.1_2021-04-07:0.15581,(7198-EPI_ISL_2385486_cl3_P.1_2021-04-29:0.18074,(2280-EPI_ISL_1752643_cl3_P.1_2021-04-05:0,3815-EPI_ISL_1967114_cl3_P.1_2021-04-08:0)Branch4742:0.1176)Branch7717:0.015917)Branch7947:0.0076313,(5113-EPI_ISL_2196318_cl3_P.1_2021-04-06:0.1548,(2731-EPI_ISL_1858340_cl3_P.1_2021-04-09:0.15811,(2210-EPI_ISL_1731578_cl3_P.1_2021-04-01:0.15272,(2251-EPI_ISL_1734852_cl3_P.1_2021-04-05:0.12733,((3348-EPI_ISL_1966558_cl7_P.4_2021-04-05:0,5216-EPI_ISL_2209322_cl7_P.4_2021-04-26:0)Branch4769:0.078576,((5324-EPI_ISL_2209961_cl7_P.4_2021-05-03:0,6942-EPI_ISL_2345841_cl7_P.4_2021-05-02:0)Branch4349:0.089595,(5209-EPI_ISL_2209304_cl15_P.4_2021-04-26:0.067947,6765-EPI_ISL_2345654_cl15_P.4_2021-04-26:0.090099)Branch4887:0.039595)Branch5824:0.027213)Branch6337:0.041563)Branch7577:0.023638)Branch7867:0.0079209)Branch7992:0.0027569)Branch8024:0.002001)Branch8054:0.00098191)Branch8062:0.00053738,(((6266-EPI_ISL_2345079_cl3_P.1_2021-04-26:0.14058,(4025-EPI_ISL_2003162_cl3_P.1_2021-03-30:0.15817,((4355-EPI_ISL_2101535_cl3_P.1_2021-04-22:0.13802,(2886-EPI_ISL_1859002_cl3_P.1_2021-03-25:0.094525,(2790-EPI_ISL_1858643_cl3_P.1_2021-04-15:0,7262-EPI_ISL_2385601_cl3_P.1_2021-05-06:0)Branch4913:0.052037)Branch6172:0.018541)Branch6630:0.0049526,(2827-EPI_ISL_1858781_cl3_P.1_2021-03-25:0.18989,7315-EPI_ISL_2385712_cl3_P.1_2021-05-02:0.15931)Branch6694:0.0027356)Branch6784:0.043721)Branch7860:0.0073261)Branch7970:0.0045018,((7221-EPI_ISL_2385523_cl3_P.1_2021-05-03:0.11527,(4358-EPI_ISL_2101540_cl3_P.1_2021-04-26:0.095329,7338-EPI_ISL_2385755_cl3_P.1_2021-04-26:0.060974)Branch6169:0.0074453)Branch6334:0.063668,(3763-EPI_ISL_1967049_cl3_P.1_2021-04-04:0.070646,(2342-EPI_ISL_1795099_cl3_P.1_2021-03-30:0.065108,5896-EPI_ISL_2344547_cl3_P.1_2021-03-30:0.096685)Branch4740:0.1104)Branch7432:0.032518)Branch7989:0.0033304)Branch8029:0.0025347,((((6154-EPI_ISL_2344919_cl3_P.1_2021-04-21:0.10845,((2275-EPI_ISL_1752638_cl3_P.1_2021-04-05:0,2297-EPI_ISL_1752665_cl3_P.1_2021-03-19:0)Branch5251:0,(3754-EPI_ISL_1967039_cl3_P.1_2021-04-08:0,3880-EPI_ISL_1967193_cl3_P.1_2021-04-07:0)Branch5252:0)Branch5253:0.058634)Branch6748:0.014692,((3613-EPI_ISL_1966859_cl15_P.4_2021-04-08:0.12597,3846-EPI_ISL_1967155_cl3_P.1_2021-04-05:0.1498)Branch6290:0.034295,(3829-EPI_ISL_1967134_cl3_P.1_2021-04-07:0.18122,(5242-EPI_ISL_2209425_cl3_P.1_2021-03-29:0,5911-EPI_ISL_2344584_cl3_P.1_2021-03-29:0)Branch4061:0.17483)Branch7070:0.0069452)Branch7370:0.0070997)Branch7585:0.030467,(4897-EPI_ISL_2187929_cl3_P.1_2021-03-31:0.15314,6171-EPI_ISL_2344948_cl3_P.1_2021-04-20:0.14721)Branch7861:0.0078284)Branch7991:0.0048064,((6018-EPI_ISL_2344752_cl3_P.1_2021-04-19:0.13515,(4623-EPI_ISL_2157520_cl3_P.1_2021-03-29:0.10652,6026-EPI_ISL_2344762_cl3_P.1_2021-04-19:0.10921)Branch6743:0.031761)Branch7750:0.017723,((5027-EPI_ISL_2196228_cl3_P.1_2021-02-24:0.11558,(2757-EPI_ISL_1858460_cl3_P.1_2021-04-09:0.12601,7059-EPI_ISL_2346008_cl3_P.1_2021-04-07:0.10056)Branch6713:0.0013988)Branch6761:0.035667,((2742-EPI_ISL_1858391_cl3_P.1_2021-04-09:0.12273,(4955-EPI_ISL_2187996_cl7_P.4_2021-05-03:0.10502,(6334-EPI_ISL_2345163_cl3_P.1_2021-04-26:0.069757,6802-EPI_ISL_2345692_cl7_P.4_2021-05-04:0.088288)Branch4602:0.10554)Branch6653:0.01162)Branch7076:0.02173,(5321-EPI_ISL_2209927_cl7_P.4_2021-05-03:0.14779,(4569-EPI_ISL_2157462_cl3_P.1_2021-03-11:0.16689,((4572-EPI_ISL_2157465_cl3_P.1_2021-03-11:0,4573-EPI_ISL_2157466_cl3_P.1_2021-03-11:0)Branch4539:0.10844,(6990-EPI_ISL_2345903_cl3_P.1_2021-04-04:0.11482,(5828-EPI_ISL_2308414_cl3_P.1_2021-02-26:0.10328,(((2050-EPI_ISL_1625989_cl3_P.1_2021-02-21:0,4535-EPI_ISL_2157427_cl3_P.1_2021-03-09:0)Branch5121:0,(4561-EPI_ISL_2157454_cl3_P.1_2021-03-10:0,4563-EPI_ISL_2157456_cl3_P.1_2021-03-10:0)Branch5122:0)Branch5125:0,((4574-EPI_ISL_2157467_cl3_P.1_2021-03-11:0,5011-EPI_ISL_2196212_cl3_P.1_2021-02-19:0)Branch5123:0,(5015-EPI_ISL_2196216_cl3_P.1_2021-02-24:0,5017-EPI_ISL_2196218_cl3_P.1_2021-02-24:0)Branch5124:0)Branch5126:0)Branch5127:0.057756)Branch6575:0.0062954)Branch6765:0.0033245)Branch6900:0.0075066)Branch7325:0.0021393)Branch7440:0.013609)Branch7676:0.011293)Branch7805:0.015177)Branch8017:0.0025843)Branch8053:0.0010068)Branch8063:0.00052386)Branch8071:0.00057049)Branch8081:0.00019945)Branch8083:0.00048697)Branch8089:0.00018834)Branch8090:0.00030432)Branch8093:0.00082667,((((3896-EPI_ISL_1967212_cl3_P.1_2021-04-20:0.14361,4611-EPI_ISL_2157506_cl3_P.1_2021-03-21:0.14557)Branch7972:0.0072387,((5950-EPI_ISL_2344636_cl3_P.1_2021-04-16:0.10699,(1945-EPI_ISL_1533715_cl3_P.1_2021-03-11:0.055581,3840-EPI_ISL_1967149_cl3_P.1_2021-04-05:0.091817)Branch6512:0.0057655)Branch6650:0.050815,(4907-EPI_ISL_2187939_cl3_P.1_2021-04-01:0.10054,4954-EPI_ISL_2187995_cl3_P.1_2021-05-03:0.11435)Branch6937:0.047972)Branch8046:0.0020719)Branch8074:0.0020144,(((6133-EPI_ISL_2344892_cl3_P.1_2021-04-20:0.15723,(2850-EPI_ISL_1858890_cl3_P.4_2021-03-25:0.14024,((2708-EPI_ISL_1821268_cl3_P.1_2021-04-03:0.10423,8520-EPI_ISL_906080_cl3_P.1_2021-01-22:0.056365)Branch6908:0.029098,((5799-EPI_ISL_2298821_cl3_P.1_2021-02-19:0.15355,((7299-EPI_ISL_2385675_cl3_P.1_2021-04-26:0.18852,7322-EPI_ISL_2385730_cl3_P.1_2021-04-25:0.17329)Branch6052:0.041412,((6408-EPI_ISL_2345261_cl3_P.1.2_2021-04-27:0,6419-EPI_ISL_2345276_cl3_P.1.2_2021-04-27:0)Branch4352:0.11715,(2835-EPI_ISL_1858816_cl3_P.1_2021-03-24:0.058549,7244-EPI_ISL_2385575_cl3_P.1_2021-05-05:0.1263)Branch6405:0.0026154)Branch6484:0.018092)Branch7093:0.0035062)Branch7232:0.024274,(1118-EPI_ISL_1261686_cl3_P.1_2021-01-31:0.12897,5122-EPI_ISL_2196327_cl3_P.1_2021-04-14:0.10555)Branch7437:0.017314)Branch7741:0.0095509)Branch7865:0.004553)Branch7949:0.0035955)Branch8005:0.0050238,(((3575-EPI_ISL_1966815_cl7_P.4_2021-04-15:0.10849,5700-EPI_ISL_2274100_cl3_P.1_2021-03-07:0.12173)Branch6822:0.0331,(3849-EPI_ISL_1967158_cl3_P.1_2021-04-05:0.10786,(2472-EPI_ISL_1795234_cl3_P.1_2021-03-24:0,6592-EPI_ISL_2345466_cl3_P.1_2021-03-24:0)Branch4860:0.083954)Branch6925:0.024342)Branch7734:0.020209,((((2089-EPI_ISL_1628366_cl3_P.1_2021-03-18:0,2703-EPI_ISL_1821262_cl3_P.1_2021-03-31:0)Branch5094:0,(6092-EPI_ISL_2344840_cl3_P.1_2021-04-19:0,6688-EPI_ISL_2345570_cl3_P.1_2021-03-22:0)Branch5095:0)Branch5096:0.064131,(3531-EPI_ISL_1966760_cl7_P.4_2021-04-12:0.10742,(2551-EPI_ISL_1795318_cl7_P.4_2021-03-22:0,3529-EPI_ISL_1966757_cl7_P.4_2021-04-12:0)Branch4684:0.059019)Branch5797:0.043931)Branch6691:0.038849,(6033-EPI_ISL_2344772_cl3_P.1_2021-04-19:0.077164,6260-EPI_ISL_2345072_cl3_P.1_2021-04-26:0.20299)Branch7433:0.023351)Branch7825:0.014019)Branch8039:0.0025346)Branch8072:0.001465,(((2857-EPI_ISL_1858908_cl3_P.1_2021-03-26:0.15168,4312-EPI_ISL_2101465_cl3_P.1_2021-04-19:0.069996)Branch6769:0.042448,(4981-EPI_ISL_2188024_cl3_P.1_2021-05-05:0.12825,((1867-EPI_ISL_1495023_cl3_P.1_2021-03-02:0.17403,(2854-EPI_ISL_1858898_cl3_P.1_2021-03-25:0.17267,4425-EPI_ISL_2101663_cl3_P.1_2021-04-09:0.15762)Branch7560:0.0047398)Branch7639:0.0050578,(7340-EPI_ISL_2385757_cl3_P.1_2021-04-26:0.10799,(5075-EPI_ISL_2196278_cl3_P.1_2021-03-27:0.10579,(2817-EPI_ISL_1858738_cl3_P.1_2021-04-14:0.094605,((2825-EPI_ISL_1858777_cl3_P.1_2021-03-25:0,4644-EPI_ISL_2157543_cl3_P.1_2021-04-20:0)Branch5573:0,(5068-EPI_ISL_2196271_cl3_P.1_2021-03-14:0,5736-EPI_ISL_2274138_cl3_P.1_2021-03-09:0)Branch5574:0)Branch5575:0.049986)Branch7225:0.0046074)Branch7595:0.0029789)Branch7648:0.0034651)Branch7679:0.0023539)Branch7703:0.015629)Branch7931:0.010387,((3872-EPI_ISL_1967183_cl3_P.1_2021-04-09:0,3877-EPI_ISL_1967189_cl3_P.1_2021-04-09:0)Branch4564:0.15286,(((8707-EPI_ISL_985306_cl3_P.1_2021-01-19:0.11993,(2587-EPI_ISL_1795356_cl3_P.1_2021-03-21:0,6744-EPI_ISL_2345629_cl3_P.1_2021-03-21:0)Branch4422:0.11119)Branch6641:0.012757,(7118-EPI_ISL_2346084_cl3_P.1_2021-04-15:0.17164,(2295-EPI_ISL_1752662_cl3_P.1_2021-03-17:0.11891,(6264-EPI_ISL_2345077_cl3_P.1_2021-04-26:0.11254,(5675-EPI_ISL_2274072_cl3_P.1_2021-05-11:0.10048,((5925-EPI_ISL_2344599_cl3_P.1_2021-04-16:0,5942-EPI_ISL_2344626_cl3_P.1_2021-04-16:0)Branch4779:0,(5959-EPI_ISL_2344649_cl3_P.1_2021-04-15:0,6011-EPI_ISL_2344738_cl3_P.1_2021-04-18:0)Branch4780:0)Branch4781:0.065722)Branch6204:0.0089122)Branch6408:0.0017468)Branch6465:0.0081965)Branch6655:0.013101)Branch7160:0.038337,(3303-EPI_ISL_1966500_cl3_P.1_2021-03-30:0.093749,((125-EPI_ISL_1068156_cl3_P.1_2020-12-27:0,8301-EPI_ISL_833140_cl3_P.1_2020-12-23:0)Branch5256:0.074397,(1495-EPI_ISL_1464660_cl3_P.1_2021-03-04:0.20857,((1348-EPI_ISL_1445152_cl7_P.4_2021-03-08:0.11775,2947-EPI_ISL_1966123_cl7_P.4_2021-03-09:0.1227)Branch4856:0.085498,(6836-EPI_ISL_2345730_cl7_P.4_2021-04-26:0.15697,(5207-EPI_ISL_2209288_cl7_P.4_2021-04-26:0,6878-EPI_ISL_2345775_cl7_P.4_2021-04-26:0)Branch4080:0.13451)Branch6032:0.030354)Branch6622:0.020653)Branch7329:0.018663)Branch7670:0.012628)Branch7826:0.0063283)Branch7937:0.0067634)Branch8037:0.0033784)Branch8086:0.00063792)Branch8091:0.00062468)Branch8095:0.00068216,(((((6605-EPI_ISL_2345480_cl3_P.1_2021-03-23:0,(2483-EPI_ISL_1795246_cl3_P.1_2021-03-23:0,4040-EPI_ISL_2008915_cl3_P.1_2021-04-27:0)Branch4764:0)Branch4765:0.12695,(524-EPI_ISL_1164980_cl3_P.1_2021-01-18:0.10667,2704-EPI_ISL_1821263_cl3_P.1_2021-03-24:0.092236)Branch6714:0.040477)Branch7886:0.011771,(3989-EPI_ISL_2003117_cl3_P.1_2021-03-25:0.14404,((5969-EPI_ISL_2344666_cl3_P.1_2021-03-24:0.148,(2264-EPI_ISL_1734872_cl3_P.1_2021-04-05:0.057811,2351-EPI_ISL_1795109_cl3_P.1_2021-03-26:0.10508)Branch6457:0.016957)Branch7023:0.037394,((5121-EPI_ISL_2196326_cl3_P.1_2021-04-14:0.16912,(8712-EPI_ISL_985311_cl3_P.1_2021-01-19:0.05866,(6324-EPI_ISL_2345149_cl3_P.1_2021-04-25:0,6325-EPI_ISL_2345150_cl3_P.1_2021-04-25:0)Branch4415:0.1067)Branch6509:0.017384)Branch7157:0.025419,(5035-EPI_ISL_2196236_cl3_P.1_2021-03-31:0.16318,(3942-EPI_ISL_1967265_cl3_P.1_2021-04-18:0.097737,(2522-EPI_ISL_1795288_cl3_P.1_2021-03-24:0,6648-EPI_ISL_2345526_cl3_P.1_2021-03-24:0)Branch4648:0.10401)Branch7000:0.0064285)Branch7412:0.021277)Branch7771:0.010639)Branch7924:0.007806)Branch8038:0.0026933)Branch8077:0.0031343,((6402-EPI_ISL_2345255_cl3_P.1_2021-04-27:0.14666,((7084-EPI_ISL_2346046_cl3_P.1_2021-04-06:0.054972,(81-EPI_ISL_1068112_cl3_P.1_2020-12-29:0,8297-EPI_ISL_833136_cl3_P.1_2020-12-29:0)Branch4621:0.10567)Branch6993:0.025249,(5813-EPI_ISL_2298854_cl3_P.1_2021-01-08:0.12831,((2036-EPI_ISL_1625972_cl3_P.1_2021-03-12:0.15898,(((5104-EPI_ISL_2196307_cl3_P.1_2021-03-29:0,5105-EPI_ISL_2196308_cl3_P.1_2021-04-01:0)Branch3843:0.18745,((6095-EPI_ISL_2344843_cl3_P.1_2021-04-19:0.08797,(2536-EPI_ISL_1795303_cl3_P.1_2021-03-22:0,6669-EPI_ISL_2345549_cl3_P.1_2021-03-22:0)Branch3994:0.061957)Branch4427:0.059845,((6093-EPI_ISL_2344841_cl3_P.1_2021-04-19:0.077249,(2542-EPI_ISL_1795309_cl3_P.1_2021-03-22:0,6677-EPI_ISL_2345558_cl3_P.1_2021-03-22:0)Branch3987:0.062731)Branch4420:0.055931,((1974-EPI_ISL_1534001_cl3_P.1_2021-02-19:0,(1972-EPI_ISL_1533999_cl3_P.1_2021-02-18:0,1973-EPI_ISL_1534000_cl3_P.1_2021-02-19:0)Branch4020:0)Branch4021:0.10022,(4497-EPI_ISL_2157388_cl3_P.1_2021-02-27:0.033566,(2556-EPI_ISL_1795323_cl3_P.1_2021-03-23:0,6702-EPI_ISL_2345584_cl3_P.1_2021-03-23:0)Branch4248:0.028563)Branch4463:0.039003)Branch4976:0.012795)Branch5302:0.0048204)Branch5436:0.016417)Branch5828:0.030201,(3455-EPI_ISL_1966671_cl7_P.4_2021-04-09:0.17599,(7216-EPI_ISL_2385517_cl3_P.1_2021-04-30:0.19142,((6060-EPI_ISL_2344803_cl3_P.1_2021-04-20:0,6066-EPI_ISL_2344810_cl3_P.1_2021-04-20:0)Branch3903:0.1434,(3333-EPI_ISL_1966538_cl3_P.1_2021-03-29:0.11257,((2557-EPI_ISL_1795324_cl3_P.1_2021-03-24:0,6703-EPI_ISL_2345585_cl3_P.1_2021-03-24:0)Branch3971:0.102,(576-EPI_ISL_1171666_cl3_P.1_2021-02-16:0.061167,(5235-EPI_ISL_2209401_cl3_P.1_2021-04-19:0,6027-EPI_ISL_2344764_cl3_P.1_2021-04-19:0)Branch3980:0.091755)Branch4784:0.007818)Branch4873:0.0035039)Branch4903:0.014229)Branch5239:0.046384)Branch6278:0.0049028)Branch6380:0.002209)Branch6439:0.0031338)Branch6510:0.028947,(3441-EPI_ISL_1966656_cl7_P.4_2021-04-05:0.18179,(5830-EPI_ISL_2308416_cl3_P.1_2021-03-31:0.166,(2214-EPI_ISL_1731582_cl3_P.1_2021-03-30:0.090702,2700-EPI_ISL_1821259_cl3_P.1_2021-03-30:0.061768)Branch4777:0.10099)Branch7114:0.005391)Branch7345:0.0039357)Branch7463:0.0036812)Branch7551:0.023396)Branch7836:0.014053)Branch8049:0.0042199,((5233-EPI_ISL_2209396_cl3_P.1_2021-04-19:0.13922,(5991-EPI_ISL_2344703_cl3_P.1_2021-04-08:0.055164,6010-EPI_ISL_2344737_cl3_P.1_2021-04-16:0.10799)Branch6763:0.008926)Branch7234:0.040537,(917-EPI_ISL_1213175_cl3_P.1_2021-02-01:0.066248,6854-EPI_ISL_2345750_cl3_P.1_2021-04-14:0.20113)Branch7677:0.026504)Branch8069:0.0027196)Branch8098:0.00067397)Branch8104:0.00022285,((2773-EPI_ISL_1858582_cl3_P.1_2021-04-13:0.14673,(2141-EPI_ISL_1664155_cl3_P.1_2021-03-24:0.065644,3808-EPI_ISL_1967106_cl3_P.1_2021-04-07:0.11521)Branch6690:0.049866)Branch8082:0.0032917,(((((1411-EPI_ISL_1445224_cl3_P.1_2021-03-15:0.10765,3036-EPI_ISL_1966218_cl3_P.1_2021-03-15:0.062515)Branch6165:0.043563,(6203-EPI_ISL_2344992_cl3_P.1_2021-04-20:0.10682,(218-EPI_ISL_1068249_cl3_P.1_2020-12-22:0,1477-EPI_ISL_1464642_cl3_P.1_2021-03-11:0)Branch5533:0.053015)Branch7469:0.0046435)Branch7627:0.029169,((5778-EPI_ISL_2298769_cl3_P.1_2021-01-28:0.10185,(2305-EPI_ISL_1786564_cl3_P.1_2021-03-05:0.11861,4419-EPI_ISL_2101656_cl3_P.1_2021-04-14:0.057428)Branch6571:0.0057801)Branch6734:0.039598,((2104-EPI_ISL_1652237_cl3_P.1_2021-03-20:0.10486,4468-EPI_ISL_2106184_cl3_P.1_2021-02-07:0.12265)Branch6841:0.024997,(2303-EPI_ISL_1786561_cl3_P.1_2021-03-04:0.20209,(1302-EPI_ISL_1445104_cl3_P.1_2021-03-08:0.061103,1396-EPI_ISL_1445209_cl3_P.1_2021-03-15:0.10344)Branch6596:0.01742)Branch7445:0.014624)Branch7698:0.015644)Branch7906:0.010566)Branch8064:0.0049116,(((2692-EPI_ISL_1821246_cl3_P.1_2021-04-01:0.090328,(3692-EPI_ISL_1966960_cl3_P.1_2021-04-05:0.16128,4600-EPI_ISL_2157494_cl3_P.1_2021-03-17:0.11933)Branch6985:0.028079)Branch7744:0.021283,((7199-EPI_ISL_2385488_cl3_P.1_2021-05-02:0.16868,7200-EPI_ISL_2385489_cl3_P.1_2021-05-02:0.069455)Branch7527:0.034673,(2543-EPI_ISL_1795310_cl3_P.1_2021-03-22:0.19775,4637-EPI_ISL_2157535_cl3_P.1_2021-04-09:0.073517)Branch7541:0.035297)Branch8056:0.0019642)Branch8084:0.0027073,((5138-EPI_ISL_2196344_cl3_P.1_2021-03-31:0.14741,5341-EPI_ISL_2210133_cl3_P.1_2021-04-30:0.067901)Branch7072:0.045495,((4072-EPI_ISL_2008955_cl3_P.1_2021-04-19:0.16392,(((2498-EPI_ISL_1795262_cl3_P.1_2021-03-24:0,2499-EPI_ISL_1795263_cl3_P.1_2021-03-24:0)Branch5205:0,(2617-EPI_ISL_1795389_cl3_P.1_2021-03-24:0,6599-EPI_ISL_2345473_cl3_P.1_2021-03-24:0)Branch5206:0)Branch5209:0,((6601-EPI_ISL_2345475_cl3_P.1_2021-03-24:0,6620-EPI_ISL_2345496_cl3_P.1_2021-03-24:0)Branch5207:0,(6621-EPI_ISL_2345497_cl3_P.1_2021-03-24:0,(1186-EPI_ISL_1303525_cl3_P.1_2021-02-16:0,2479-EPI_ISL_1795241_cl3_P.1_2021-03-24:0)Branch5204:0)Branch5208:0)Branch5210:0)Branch5211:0.070342)Branch7537:0.034168,(6151-EPI_ISL_2344916_cl3_P.1_2021-04-22:0.15676,(239-EPI_ISL_1068271_cl3_P.1_2021-01-11:0.070505,4496-EPI_ISL_2157387_cl3_P.1_2021-02-27:0.19743)Branch7435:0.031826)Branch7975:0.0063702)Branch8060:0.0028924)Branch8094:0.0013005)Branch8106:0.001101)Branch8120:0.00023989,(((6968-EPI_ISL_2345868_cl3_P.1_2021-05-05:0.092949,((2086-EPI_ISL_1628363_cl3_P.1_2021-03-11:0,2099-EPI_ISL_1628376_cl3_P.1_2021-03-19:0)Branch5333:0,(2491-EPI_ISL_1795254_cl3_P.1_2021-03-23:0,6613-EPI_ISL_2345488_cl3_P.1_2021-03-23:0)Branch5334:0)Branch5335:0.054449)Branch6678:0.043861,((6208-EPI_ISL_2344997_cl3_P.1_2021-04-23:0.1554,8640-EPI_ISL_943990_cl3_P.1_2021-01-19:0.062078)Branch7591:0.023534,(((((2494-EPI_ISL_1795257_cl3_P.1_2021-03-23:0,6616-EPI_ISL_2345491_cl3_P.1_2021-03-23:0)Branch4289:0.10476,((2486-EPI_ISL_1795249_cl3_P.1_2021-03-23:0,2487-EPI_ISL_1795250_cl3_P.1_2021-03-23:0)Branch4730:0,(6608-EPI_ISL_2345483_cl3_P.1_2021-03-23:0,6609-EPI_ISL_2345484_cl3_P.1_2021-03-23:0)Branch4731:0)Branch4732:0.061928)Branch6017:0.043578,(4836-EPI_ISL_2187857_cl3_P.1_2021-03-08:0.095518,((3622-EPI_ISL_1966868_cl3_P.1_2021-04-07:0,3623-EPI_ISL_1966869_cl3_P.1_2021-04-07:0)Branch5445:0,(6578-EPI_ISL_2345451_cl3_P.1_2021-03-20:0,(2459-EPI_ISL_1795221_cl3_P.1_2021-03-20:0,2681-EPI_ISL_1821234_cl3_P.1_2021-02-22:0)Branch5444:0)Branch5446:0)Branch5447:0.05135)Branch6747:0.0095518)Branch7300:0.011018,(((2571-EPI_ISL_1795338_cl3_P.1_2021-03-26:0,6722-EPI_ISL_2345604_cl3_P.1_2021-03-26:0)Branch4693:0.091865,((3454-EPI_ISL_1966670_cl7_P.4_2021-04-08:0.13893,3602-EPI_ISL_1966846_cl3_P.1_2021-04-08:0.11501)Branch4744:0.092044,(3194-EPI_ISL_1966385_cl7_P.4_2021-03-28:0.074867,3925-EPI_ISL_1967244_cl7_P.4_2021-04-18:0.13488)Branch6245:0.014348)Branch6555:0.0030412)Branch6631:0.031798,(((2457-EPI_ISL_1795219_cl3_P.1_2021-03-20:0,6576-EPI_ISL_2345449_cl3_P.1_2021-03-20:0)Branch4202:0.12811,(2221-EPI_ISL_1731589_cl3_P.1_2021-04-05:0.12294,3574-EPI_ISL_1966814_cl7_P.4_2021-04-15:0.1442)Branch5492:0.03583)Branch6255:0.047979,(6435-EPI_ISL_2345297_cl3_P.1.2_2021-04-29:0.12187,(2469-EPI_ISL_1795231_cl3_P.1_2021-03-22:0,6589-EPI_ISL_2345463_cl3_P.1_2021-03-22:0)Branch4114:0.14111)Branch6327:0.04109)Branch7636:0.002854)Branch7662:0.00063322)Branch7665:0.017511,((5810-EPI_ISL_2298842_cl3_P.1_2021-03-02:0.15262,(3747-EPI_ISL_1967030_cl3_P.1_2021-04-07:0.11864,4588-EPI_ISL_2157482_cl3_P.1_2021-03-14:0.1131)Branch6570:0.012013)Branch6979:0.029472,((5659-EPI_ISL_2274055_cl3_P.1_2021-04-02:0.14745,((5301-EPI_ISL_2209801_cl3_P.1_2021-03-28:0,5998-EPI_ISL_2344717_cl3_P.1_2021-03-28:0)Branch4164:0.15465,(2209-EPI_ISL_1731577_cl3_P.1_2021-04-03:0.12412,(2213-EPI_ISL_1731581_cl3_P.1_2021-03-25:0.09321,(((2528-EPI_ISL_1795294_cl3_P.1_2021-03-22:0,3006-EPI_ISL_1966184_cl3_P.1_2021-03-10:0)Branch5051:0,(3668-EPI_ISL_1966929_cl3_P.1_2021-04-07:0,5373-EPI_ISL_2221885_cl3_P.1_2021-03-04:0)Branch5052:0)Branch5055:0,((6656-EPI_ISL_2345534_cl3_P.1_2021-03-22:0,6657-EPI_ISL_2345535_cl3_P.1_2021-03-22:0)Branch5053:0,(6996-EPI_ISL_2345911_cl3_P.1_2021-04-20:0,(1929-EPI_ISL_1533695_cl3_P.1_2021-02-11:0,2527-EPI_ISL_1795293_cl3_P.1_2021-03-22:0)Branch5050:0)Branch5054:0)Branch5056:0)Branch5057:0.053659)Branch6353:0.013512)Branch6710:0.0032628)Branch6836:0.007254)Branch7149:0.0048855,(((3974-EPI_ISL_1967303_cl3_P.1_2021-04-18:0.11728,(3972-EPI_ISL_1967300_cl7_P.4_2021-04-18:0,3973-EPI_ISL_1967302_cl7_P.4_2021-04-18:0)Branch4034:0.10591)Branch5152:0.075554,((1307-EPI_ISL_1445109_cl3_P.1_2021-03-08:0.12251,2967-EPI_ISL_1966145_cl7_P.4_2021-03-09:0.10531)Branch5948:0.032976,((3172-EPI_ISL_1966363_cl7_P.4_2021-03-30:0.067175,3405-EPI_ISL_1966617_cl7_P.4_2021-04-04:0.088198)Branch4488:0.10463,(3170-EPI_ISL_1966361_cl7_P.4_2021-03-30:0.074154,(1359-EPI_ISL_1445165_cl7_P.4_2021-03-05:0.10695,(1320-EPI_ISL_1445122_cl7_P.4_2021-03-08:0.13182,2991-EPI_ISL_1966169_cl15_P.4_2021-03-09:0.11662)Branch4859:0.042445)Branch5803:0.017906)Branch6119:0.011183)Branch6329:0.014185)Branch6628:0.0091346)Branch6915:0.012298,(5653-EPI_ISL_2274049_cl3_P.1_2021-04-17:0.21896,(5920-EPI_ISL_2344593_cl3_P.1_2021-04-15:0.26517,(5684-EPI_ISL_2274083_cl3_P.1_2021-03-12:0.1496,((1537-EPI_ISL_1465220_cl3_P.1_2021-01-23:0.071093,5066-EPI_ISL_2196269_cl3_P.1_2021-03-19:0.1091)Branch4688:0.074225,(7291-EPI_ISL_2385654_cl3_P.1_2021-05-05:0.14794,(5063-EPI_ISL_2196266_cl3_P.1_2021-03-10:0.15806,(5812-EPI_ISL_2298845_cl3_P.1_2021-03-06:0.1143,(1528-EPI_ISL_1465208_cl3_P.1_2021-02-07:0.10023,(5811-EPI_ISL_2298844_cl3_P.1_2021-03-02:0.11534,(5683-EPI_ISL_2274082_cl3_P.1_2021-03-02:0.097585,(((1533-EPI_ISL_1465215_cl3_P.1_2021-02-03:0,1535-EPI_ISL_1465217_cl3_P.1_2021-01-30:0)Branch4511:0,(1536-EPI_ISL_1465219_cl3_P.1_2021-01-23:0,4196-EPI_ISL_2017479_cl3_P.1_2021-02-26:0)Branch4512:0)Branch4515:0,((5779-EPI_ISL_2298770_cl3_P.1_2021-01-29:0,5809-EPI_ISL_2298840_cl3_P.1_2021-02-27:0)Branch4513:0,((1514-EPI_ISL_1465188_cl3_P.1_2021-02-24:0,1517-EPI_ISL_1465192_cl3_P.1_2021-02-22:0)Branch4509:0,(1525-EPI_ISL_1465203_cl3_P.1_2021-02-09:0,1526-EPI_ISL_1465205_cl3_P.1_2021-02-08:0)Branch4510:0)Branch4514:0)Branch4516:0)Branch4517:0.057222)Branch5493:0.0074616)Branch5664:0.0022595)Branch5787:0.0098719)Branch5999:0.0048882)Branch6085:0.0015455)Branch6112:0.0013717)Branch6134:0.0030372)Branch6195:0.010979)Branch6434:0.022166)Branch7058:0.0086596)Branch7382:0.00052329)Branch7397:0.023111)Branch7757:0.0099998)Branch7881:0.0042079)Branch7946:0.0061264)Branch8031:0.007919,((((7144-EPI_ISL_2348615_cl3_P.1_2021-05-13:0.14576,(6398-EPI_ISL_2345251_cl3_P.1_2021-04-26:0.06253,(7205-EPI_ISL_2385496_cl3_P.1_2021-04-29:0.092255,7280-EPI_ISL_2385639_cl3_P.1_2021-05-05:0.058244)Branch5791:0.051927)Branch7173:0.032244)Branch7973:0.0067009,((3738-EPI_ISL_1967021_cl3_P.1_2021-04-05:0.1027,4127-EPI_ISL_2017300_cl3_P.1_2021-02-15:0.058886)Branch6409:0.055344,((1976-EPI_ISL_1534003_cl3_P.1_2021-02-23:0.10336,4842-EPI_ISL_2187865_cl3_P.1_2021-03-08:0.058226)Branch6552:0.046432,(6917-EPI_ISL_2345815_cl3_P.1_2021-05-03:0.11187,(7261-EPI_ISL_2385600_cl3_P.1_2021-05-04:0.064371,7294-EPI_ISL_2385658_cl3_P.1_2021-05-07:0.10406)Branch5666:0.052737)Branch7059:0.040516)Branch7958:0.0019099)Branch7987:0.0061482)Branch8076:0.005311,((4143-EPI_ISL_2017328_cl3_P.1_2021-04-13:0.061824,7173-EPI_ISL_2385450_cl3_P.1_2021-04-28:0.1161)Branch6764:0.052776,(((3831-EPI_ISL_1967136_cl3_P.1_2021-04-08:0.15267,4948-EPI_ISL_2187984_cl3_P.1_2021-04-15:0.067704)Branch6974:0.046509,((((2602-EPI_ISL_1795372_cl3_P.1_2021-03-23:0,7022-EPI_ISL_2345946_cl3_P.1_2021-03-23:0)Branch4545:0.09778,(5215-EPI_ISL_2209319_cl3_P.1_2021-04-09:0,5335-EPI_ISL_2210091_cl3_P.1_2021-04-09:0)Branch5148:0.055416)Branch6539:0.017463,(6355-EPI_ISL_2345189_cl3_P.1_2021-04-26:0.18262,6767-EPI_ISL_2345656_cl7_P.4_2021-05-03:0.1586)Branch6567:0.020946)Branch7285:0.033481,((4413-EPI_ISL_2101644_cl3_P.1_2021-04-14:0,7303-EPI_ISL_2385689_cl3_P.1_2021-04-26:0)Branch4943:0.087113,(2415-EPI_ISL_1795177_cl3_P.1_2021-03-21:0,6521-EPI_ISL_2345394_cl3_P.1_2021-03-21:0)Branch4978:0.084352)Branch7600:0.019647)Branch7901:0.010307)Branch8067:0.0043747,((2039-EPI_ISL_1625975_cl3_P.1_2021-03-07:0.082474,((6946-EPI_ISL_2345845_cl7_P.4_2021-05-03:0.2028,(3274-EPI_ISL_1966469_cl7_P.4_2021-03-31:0.10925,3926-EPI_ISL_1967245_cl7_P.4_2021-04-19:0.11823)Branch6079:0.013869)Branch6343:0.028788,(4974-EPI_ISL_2188016_cl3_P.1_2021-05-04:0.16527,(3797-EPI_ISL_1967088_cl3_P.1_2021-04-04:0,5961-EPI_ISL_2344651_cl3_P.1_2021-04-12:0)Branch5017:0.071556)Branch6864:0.0060312)Branch7161:0.028364)Branch7745:0.0232,(((583-EPI_ISL_1171674_cl3_P.1_2021-02-12:0.057899,2890-EPI_ISL_1966061_cl7_P.4_2021-02-27:0.10015)Branch7037:0.03716,(1982-EPI_ISL_1534009_cl3_P.1_2021-02-26:0.15443,4194-EPI_ISL_2017477_cl3_P.1_2021-03-29:0.16097)Branch7833:0.010133)Branch7985:0.0078881,(((3516-EPI_ISL_1966741_cl7_P.4_2021-04-15:0.092957,4187-EPI_ISL_2017467_cl3_P.1_2021-02-18:0.065088)Branch6521:0.057674,(6406-EPI_ISL_2345259_cl3_P.1_2021-04-27:0.064456,((5180-EPI_ISL_2209045_cl7_P.4_2021-05-05:0,5362-EPI_ISL_2210275_cl7_P.4_2021-05-05:0)Branch4724:0.087537,(6834-EPI_ISL_2345728_cl7_P.4_2021-05-05:0.090347,6929-EPI_ISL_2345827_cl3_P.1_2021-05-05:0.067699)Branch5665:0.034973)Branch6433:0.013645)Branch6785:0.047736)Branch8036:0.0024754,(((3931-EPI_ISL_1967250_cl7_P.4_2021-04-19:0.094747,3998-EPI_ISL_2003132_cl3_P.1_2021-04-10:0.063299)Branch6532:0.056226,(((6359-EPI_ISL_2345193_cl3_P.1_2021-04-27:0,6362-EPI_ISL_2345196_cl3_P.1_2021-04-27:0)Branch5072:0.068704,(3091-EPI_ISL_1966276_cl7_P.4_2021-03-22:0.10368,3092-EPI_ISL_1966277_cl7_P.4_2021-03-22:0.061899)Branch5950:0.040697)Branch6887:0.041012,(3943-EPI_ISL_1967266_cl7_P.4_2021-04-18:0.15713,(4527-EPI_ISL_2157419_cl3_P.1_2021-03-07:0.059165,6903-EPI_ISL_2345800_cl3_P.1_2021-05-03:0.10147)Branch6617:0.014273)Branch7324:0.037499)Branch7968:0.0038699)Branch8022:0.0015653,((5185-EPI_ISL_2209094_cl3_P.1_2021-04-26:0.06028,5318-EPI_ISL_2209904_cl7_P.4_2021-04-26:0.097765)Branch7080:0.038332,((3248-EPI_ISL_1966441_cl7_P.4_2021-03-31:0.096891,4252-EPI_ISL_2086595_cl3_P.1_2021-03-00:0.061154)Branch6871:0.041569,((5808-EPI_ISL_2298839_cl3_P.1_2021-02-24:0.070288,(1866-EPI_ISL_1495022_cl7_P.4_2021-03-02:0.062574,3927-EPI_ISL_1967246_cl7_P.4_2021-04-18:0.10255)Branch6013:0.035611)Branch6796:0.043444,((6847-EPI_ISL_2345741_cl3_P.1.2_2021-05-06:0.060569,6888-EPI_ISL_2345785_cl7_P.1.2_2021-05-06:0.097477)Branch6621:0.042625,(2916-EPI_ISL_1966087_cl7_P.4_2021-03-01:0.098342,7212-EPI_ISL_2385512_cl3_P.1_2021-05-02:0.059703)Branch6636:0.042572)Branch7871:0.0040804)Branch7954:0.0038249)Branch8014:0.0013641)Branch8030:0.00077175)Branch8045:0.0019352)Branch8073:0.0013579)Branch8092:0.00059642)Branch8096:0.0020689)Branch8114:0.00067033)Branch8127:0.00063443)Branch8131:0.00029448,(((251-EPI_ISL_1068283_cl3_P.1_2021-01-12:0.14277,(7078-EPI_ISL_2346039_cl3_P.1_2021-04-06:0.15373,(2151-EPI_ISL_1664178_cl3_P.1_2021-03-27:0,4298-EPI_ISL_2101428_cl3_P.1_2021-04-18:0)Branch5145:0.07164)Branch7284:0.038422)Branch8055:0.0056393,((5689-EPI_ISL_2274088_cl3_P.1_2021-03-09:0.093171,(260-EPI_ISL_1068292_cl3_P.1_2021-01-06:0.10431,3685-EPI_ISL_1966952_cl3_P.1_2021-04-05:0.10798)Branch6616:0.036421)Branch7762:0.018502,((2597-EPI_ISL_1795367_cl3_P.1_2021-03-22:0,7016-EPI_ISL_2345940_cl3_P.1_2021-03-22:0)Branch5362:0.084571,(1084-EPI_ISL_1219134_cl3_P.1_2021-01-27:0.1818,(6333-EPI_ISL_2345161_cl7_P.4_2021-04-24:0.09821,(6436-EPI_ISL_2345298_cl3_P.1_2021-04-29:0.062221,(4364-EPI_ISL_2101548_cl3_P.1_2021-04-20:0.064054,7172-EPI_ISL_2385448_cl3_P.1_2021-04-29:0.10684)Branch5788:0.040749)Branch6687:0.0061395)Branch6947:0.012466)Branch7543:0.028926)Branch7915:0.0092835)Branch8075:0.0040745)Branch8116:0.0023223,((4956-EPI_ISL_2187997_cl3_P.1_2021-05-03:0.13229,((1516-EPI_ISL_1465191_cl3_P.1_2021-02-23:0.10604,5447-EPI_ISL_2241554_cl3_P.1_2021-02-09:0.055407)Branch6407:0.061182,((448-EPI_ISL_1133138_cl3_P.1_2021-02-00:0.094862,5101-EPI_ISL_2196304_cl3_P.1_2021-04-20:0.056879)Branch6523:0.034416,(2859-EPI_ISL_1858918_cl3_P.1_2021-03-25:0.072845,(1900-EPI_ISL_1520109_cl3_P.1_2021-03-03:0.16542,((4422-EPI_ISL_2101660_cl3_P.1_2021-04-09:0.056928,4570-EPI_ISL_2157463_cl3_P.1_2021-03-11:0.10006)Branch5577:0.021052,(2752-EPI_ISL_1858446_cl3_P.1_2021-04-09:0.19898,(2152-EPI_ISL_1664179_cl3_P.1_2021-03-27:0.092417,(2134-EPI_ISL_1664147_cl3_P.1_2021-03-26:0,4398-EPI_ISL_2101616_cl3_P.1_2021-04-20:0)Branch4350:0.063777)Branch5245:0.021729)Branch5814:0.013316)Branch6076:0.005172)Branch6180:0.038806)Branch7357:0.01754)Branch7720:0.022694)Branch8079:0.0028834)Branch8105:0.0036198,((6335-EPI_ISL_2345166_cl3_P.1_2021-04-26:0.083679,(8-EPI_ISL_1039693_cl3_P.1_2021-01-19:0.12218,3632-EPI_ISL_1966879_cl3_P.1_2021-04-05:0.14109)Branch7441:0.028086)Branch7882:0.018209,((6051-EPI_ISL_2344792_cl3_P.1_2021-04-19:0.11475,(2123-EPI_ISL_1664136_cl3_P.1_2021-03-26:0,2124-EPI_ISL_1664137_cl3_P.1_2021-03-26:0)Branch4964:0.1176)Branch8136:0.0030695,(((3598-EPI_ISL_1966841_cl3_P.1_2021-04-08:0.083933,((928-EPI_ISL_1213199_cl3_P.1_2021-01-26:0,2606-EPI_ISL_1795376_cl3_P.1_2021-03-22:0)Branch5527:0,(4828-EPI_ISL_2187847_cl3_P.1_2021-03-04:0,7028-EPI_ISL_2345952_cl3_P.1_2021-03-22:0)Branch5528:0)Branch5529:0.048593)Branch6875:0.036879,((4583-EPI_ISL_2157476_cl3_P.1_2021-03-12:0.083333,5877-EPI_ISL_2308465_cl3_P.1_2021-02-26:0.049192)Branch6429:0.050683,(((5755-EPI_ISL_2295404_cl3_P.1_2021-04-14:0.06169,5757-EPI_ISL_2295408_cl3_P.1_2021-04-14:0.09113)Branch4837:0.099278,(5760-EPI_ISL_2295435_cl3_P.1_2021-05-11:0.10555,(2101-EPI_ISL_1628378_cl3_P.1_2021-03-21:0.075396,5766-EPI_ISL_2295451_cl3_P.1_2021-05-14:0.047216)Branch6229:0.018119)Branch6705:0.010902)Branch7243:0.028172,(4539-EPI_ISL_2157431_cl3_P.1_2021-03-09:0.18307,((2508-EPI_ISL_1795273_cl3_P.1_2021-03-24:0,6632-EPI_ISL_2345509_cl3_P.1_2021-03-24:0)Branch4659:0.11518,((4264-EPI_ISL_2086607_cl3_P.1_2021-03-00:0,4280-EPI_ISL_2086765_cl3_P.1_2021-04-00:0)Branch4606:0.11772,((2844-EPI_ISL_1858842_cl3_P.1_2021-03-25:0,4430-EPI_ISL_2101675_cl3_P.1_2021-04-20:0)Branch5608:0,((237-EPI_ISL_1068269_cl3_P.1_2021-01-08:0,2070-EPI_ISL_1628347_cl3_P.1_2021-03-13:0)Branch5606:0,(2080-EPI_ISL_1628357_cl3_P.1_2021-03-17:0,2807-EPI_ISL_1858713_cl3_P.1_2021-04-13:0)Branch5607:0)Branch5609:0)Branch5610:0.051042)Branch7559:0.0017012)Branch7597:0.012097)Branch7755:0.0053093)Branch7831:0.0099398)Branch7980:0.0060417)Branch8065:0.0098768,((((2028-EPI_ISL_1608165_cl3_P.1_2021-02-08:0.1209,((6352-EPI_ISL_2345186_cl3_P.1_2021-04-26:0.11011,(6078-EPI_ISL_2344824_cl3_P.1_2021-04-20:0,6106-EPI_ISL_2344857_cl3_P.1_2021-04-21:0)Branch5158:0.060696)Branch6704:0.05064,(5166-EPI_ISL_2208938_cl3_P.1_2021-05-05:0.14128,7319-EPI_ISL_2385725_cl3_P.1_2021-04-26:0.10594)Branch8016:0.0072975)Branch8115:0.0027483)Branch8147:0.0026112,((8525-EPI_ISL_918503_cl3_P.1_2020-12-28:0.11275,(1933-EPI_ISL_1533699_cl3_P.1_2021-02-10:0.11141,5784-EPI_ISL_2298787_cl3_P.1_2021-02-23:0.055894)Branch6516:0.059848)Branch8101:0.0043704,((118-EPI_ISL_1068149_cl3_P.1_2020-12-18:0.079308,(3920-EPI_ISL_1967239_cl3_P.1_2021-04-18:0.065,5165-EPI_ISL_2208930_cl3_P.1_2021-04-30:0.11163)Branch5593:0.086439)Branch7791:0.021666,((2353-EPI_ISL_1795111_cl3_P.1_2021-03-22:0,6443-EPI_ISL_2345310_cl3_P.1_2021-03-22:0)Branch4633:0.1481,(4862-EPI_ISL_2187888_cl3_P.1_2021-03-16:0,5115-EPI_ISL_2196320_cl3_P.1_2021-04-06:0)Branch5144:0.10028)Branch8027:0.0074717)Branch8128:0.0027786)Branch8156:0.0019798)Branch8176:0.00118,((3777-EPI_ISL_1967064_cl3_P.1_2021-04-08:0.11096,((2510-EPI_ISL_1795275_cl3_P.1_2021-03-24:0,6636-EPI_ISL_2345513_cl3_P.1_2021-03-24:0)Branch4902:0.093776,(3713-EPI_ISL_1966984_cl3_P.1_2021-04-07:0.11819,7239-EPI_ISL_2385563_cl3_P.1_2021-05-05:0.06346)Branch6416:0.034781)Branch7667:0.031847)Branch8139:0.0040306,((5281-EPI_ISL_2209628_cl3_P.1_2021-04-20:0.11381,((1520-EPI_ISL_1465196_cl3_P.1_2021-02-19:0.10298,(1930-EPI_ISL_1533696_cl3_P.1_2021-01-28:0.089482,(3169-EPI_ISL_1966360_cl7_P.4_2021-03-29:0.16675,(3986-EPI_ISL_2003114_cl3_P.1_2021-03-23:0,3987-EPI_ISL_2003115_cl3_P.1_2021-03-26:0)Branch3828:0.19761)Branch5872:0.040108)Branch6659:0.029403)Branch7646:0.0058315,(7006-EPI_ISL_2345927_cl3_P.1_2021-04-22:0.11602,(3154-EPI_ISL_1966345_cl3_P.1_2021-03-22:0.092813,3783-EPI_ISL_1967072_cl3_P.1_2021-04-04:0.047297)Branch7625:0.0059909)Branch7694:7.9023e-05)Branch7695:0.028239)Branch8119:0.0047828,(1270-EPI_ISL_1381068_cl3_P.1_2021-03-02:0.11404,(4146-EPI_ISL_2017332_cl3_P.1_2021-04-14:0.090829,5688-EPI_ISL_2274087_cl3_P.1_2021-03-01:0.054072)Branch6404:0.06289)Branch8135:0.0034733)Branch8175:0.0011447)Branch8188:0.00037026)Branch8195:0.00022703,((4810-EPI_ISL_2187822_cl3_P.1_2021-02-26:0.11109,((5356-EPI_ISL_2210243_cl3_P.1_2021-04-09:0,5994-EPI_ISL_2344706_cl3_P.1_2021-04-09:0)Branch4941:0.11827,(2821-EPI_ISL_1858754_cl3_P.1_2021-04-13:0.090587,((2725-EPI_ISL_1858317_cl3_P.1_2021-04-10:0,2727-EPI_ISL_1858325_cl3_P.1_2021-04-10:0)Branch5155:0,(2789-EPI_ISL_1858641_cl3_P.1_2021-04-15:0,4357-EPI_ISL_2101539_cl3_P.1_2021-04-26:0)Branch5156:0)Branch5157:0.051268)Branch6415:0.063099)Branch8126:0.0036743)Branch8165:0.0030302,(((4548-EPI_ISL_2157441_cl3_P.1_2021-03-09:0.11038,(5723-EPI_ISL_2274124_cl3_P.1_2021-03-17:0.10625,(5729-EPI_ISL_2274131_cl3_P.1_2021-04-12:0,7312-EPI_ISL_2385708_cl3_P.1_2021-04-27:0)Branch5343:0.05865)Branch6878:0.045188)Branch8108:0.004809,((6625-EPI_ISL_2345501_cl3_P.1_2021-03-24:0,(2503-EPI_ISL_1795267_cl3_P.1_2021-03-24:0,4071-EPI_ISL_2008954_cl3_P.1_2021-04-19:0)Branch5107:0)Branch5108:0.11032,(4327-EPI_ISL_2101493_cl3_P.1_2021-04-21:0.143,5731-EPI_ISL_2274133_cl3_P.1_2021-03-09:0.11856)Branch8102:0.0041042)Branch8151:0.0014572)Branch8168:0.0032758,(((3129-EPI_ISL_1966315_cl3_P.1_2021-03-22:0.11304,3866-EPI_ISL_1967176_cl3_P.1_2021-04-09:0.11914)Branch8141:0.0039844,((5849-EPI_ISL_2308437_cl3_P.1_2021-02-27:0,(5024-EPI_ISL_2196225_cl3_P.1_2021-02-27:0,5448-EPI_ISL_2241555_cl3_P.1_2021-02-22:0)Branch5212:0)Branch5213:0.1063,(6210-EPI_ISL_2344999_cl3_P.1_2021-04-23:0.13074,((5762-EPI_ISL_2295438_cl3_P.1_2021-05-12:0.0823,(5758-EPI_ISL_2295423_cl3_P.1_2021-04-22:0,5761-EPI_ISL_2295437_cl3_P.1_2021-05-12:0)Branch5026:0.051615)Branch6288:0.062688,(6102-EPI_ISL_2344852_cl3_P.1_2021-04-21:0.14591,(4847-EPI_ISL_2187870_cl3_P.1_2021-03-09:0,8526-EPI_ISL_918504_cl3_P.1_2020-12-21:0)Branch4962:0.097089)Branch7735:0.02086)Branch8080:0.0057834)Branch8140:0.0014302)Branch8157:0.0028966)Branch8193:0.0020339,(((4619-EPI_ISL_2157514_cl3_P.1_2021-03-25:0.10853,((8530-EPI_ISL_918508_cl3_P.1_2021-01-05:0.11511,(4521-EPI_ISL_2157412_cl3_P.1_2021-03-04:0.056719,4617-EPI_ISL_2157512_cl3_P.1_2021-03-24:0.10752)Branch6638:0.054692)Branch8121:0.0041568,((7185-EPI_ISL_2385469_cl3_P.1_2021-05-01:0,7186-EPI_ISL_2385470_cl3_P.1_2021-05-01:0)Branch4977:0.11698,(3687-EPI_ISL_1966954_cl3_P.1_2021-04-06:0.13377,(5782-EPI_ISL_2298781_cl3_P.1_2021-02-25:0.095709,7247-EPI_ISL_2385579_cl3_P.1_2021-05-06:0.05679)Branch6615:0.052821)Branch8117:0.00078155)Branch8129:0.0036149)Branch8169:0.0010073)Branch8178:0.0027332,((6181-EPI_ISL_2344963_cl3_P.1_2021-04-20:0,6799-EPI_ISL_2345689_cl3_P.1_2021-04-26:0)Branch5102:0.11499,(4726-EPI_ISL_2187713_cl3_P.1_2021-01-13:0.058681,4774-EPI_ISL_2187769_cl3_P.1_2021-02-05:0.10953)Branch7322:0.042022)Branch8191:0.0019965)Branch8222:0.00059015,(((932-EPI_ISL_1213207_cl3_P.1_2021-01-11:0.10895,3789-EPI_ISL_1967080_cl3_P.1_2021-04-04:0.11187)Branch8118:0.0081279,(4816-EPI_ISL_2187830_cl3_P.1_2021-03-02:0.11379,((5716-EPI_ISL_2274117_cl3_P.1_2021-04-09:0.093749,(310-EPI_ISL_1086037_cl3_P.1_2021-02-09:0.10089,((2084-EPI_ISL_1628361_cl3_P.1_2021-03-17:0,2085-EPI_ISL_1628362_cl3_P.1_2021-03-17:0)Branch4748:0,(2088-EPI_ISL_1628365_cl3_P.1_2021-03-17:0,2091-EPI_ISL_1628368_cl3_P.1_2021-03-16:0)Branch4749:0)Branch4750:0.12985)Branch7893:0.008472)Branch8050:0.011479,(((7053-EPI_ISL_2345996_cl3_P.1_2021-04-07:0,7065-EPI_ISL_2346020_cl3_P.1_2021-04-08:0)Branch5110:0.10945,(3864-EPI_ISL_1967174_cl3_P.1_2021-04-09:0.10118,3876-EPI_ISL_1967188_cl3_P.1_2021-04-09:0.058976)Branch6647:0.053082)Branch8133:0.0033624,(2816-EPI_ISL_1858736_cl3_P.1_2021-04-14:0.11928,(8705-EPI_ISL_985304_cl3_P.1_2021-01-19:0.10713,(2023-EPI_ISL_1583733_cl3_P.1_2021-02-26:0.14858,2026-EPI_ISL_1608163_cl3_P.1_2021-02-10:0.099682)Branch8003:0.004965)Branch8085:0.0061006)Branch8150:0.0015871)Branch8170:0.002509)Branch8204:0.00025781)Branch8209:0.00125)Branch8226:0.00081405,(((6130-EPI_ISL_2344888_cl3_P.1_2021-04-21:0.12216,7286-EPI_ISL_2385649_cl3_P.1_2021-05-06:0.10821)Branch8167:0.0034428,((3597-EPI_ISL_1966840_cl3_P.1_2021-04-08:0.11057,4030-EPI_ISL_2003167_cl3_P.1_2021-03-29:0.12143)Branch8125:0.0054304,(2192-EPI_ISL_1715147_cl3_P.1_2021-03-31:0.1158,(1115-EPI_ISL_1261683_cl3_P.1_2021-01-19:0.11712,6850-EPI_ISL_2345745_cl3_P.1_2021-05-05:0.11421)Branch8138:0.0012942)Branch8155:0.0025995)Branch8185:0.0019783)Branch8217:0.0016809,((((5899-EPI_ISL_2344550_cl3_P.1_2021-04-01:0,(1985-EPI_ISL_1534012_cl3_P.1_2021-03-13:0,2344-EPI_ISL_1795101_cl3_P.1_2021-04-01:0)Branch5172:0)Branch5173:0.10718,(4896-EPI_ISL_2187928_cl3_P.1_2021-03-31:0.12251,(2880-EPI_ISL_1858990_cl3_P.1_2021-03-25:0.11919,(4920-EPI_ISL_2187954_cl3_P.1_2021-04-06:0.083879,5380-EPI_ISL_2222900_cl3_P.1_2021-05-04:0.053912)Branch6507:0.056228)Branch8122:0.0034748)Branch8162:0.0019919)Branch8183:0.0030661,(5722-EPI_ISL_2274123_cl3_P.1_2021-04-05:0.10445,(3683-EPI_ISL_1966950_cl3_P.1_2021-04-08:0.11594,(2474-EPI_ISL_1795236_cl3_P.1_2021-03-24:0,6594-EPI_ISL_2345468_cl3_P.1_2021-03-24:0)Branch4914:0.12168)Branch8124:0.0060114)Branch8197:0.0024707)Branch8231:0.00084928,(((4428-EPI_ISL_2101669_cl3_P.1_2021-04-12:0.11364,(5079-EPI_ISL_2196282_cl3_P.1_2021-04-02:0,5083-EPI_ISL_2196286_cl3_P.1_2021-04-03:0)Branch5185:0.10871)Branch8194:0.0030196,((5057-EPI_ISL_2196260_cl3_P.1_2021-04-26:0.11079,((2565-EPI_ISL_1795332_cl3_P.1_2021-03-24:0,6711-EPI_ISL_2345593_cl3_P.1_2021-03-24:0)Branch4600:0.10932,(3801-EPI_ISL_1967094_cl3_P.1_2021-04-05:0,7130-EPI_ISL_2346096_cl3_P.1_2021-04-20:0)Branch5432:0.057308)Branch7046:0.04399)Branch8153:0.0041555,((2763-EPI_ISL_1858504_cl3_P.1_2021-04-12:0.10878,4120-EPI_ISL_2017283_cl3_P.1_2021-03-12:0.11458)Branch8144:0.003442,(1475-EPI_ISL_1464640_cl3_P.1_2021-03-11:0.11783,(2392-EPI_ISL_1795152_cl3_P.1_2021-03-21:0,6490-EPI_ISL_2345361_cl3_P.1_2021-03-21:0)Branch5033:0.11675)Branch8152:0.0027159)Branch8186:0.0014338)Branch8212:0.0021012)Branch8240:0.00068463,((((252-EPI_ISL_1068284_cl3_P.1_2021-01-13:0.10709,3680-EPI_ISL_1966946_cl3_P.1_2021-04-05:0.11373)Branch8100:0.0078966,(8601-EPI_ISL_940625_cl3_P.1_2021-01-19:0.10925,(2301-EPI_ISL_1754186_cl3_P.1_2021-03-11:0.11579,(231-EPI_ISL_1068263_cl3_P.1_2021-01-06:0,248-EPI_ISL_1068280_cl3_P.1_2021-01-06:0)Branch4961:0.11598)Branch8113:0.0059977)Branch8190:0.0010507)Branch8208:0.0018908,((5005-EPI_ISL_2196206_cl3_P.1_2021-04-01:0.1064,(5093-EPI_ISL_2196296_cl3_P.1_2021-04-09:0,5094-EPI_ISL_2196297_cl3_P.1_2021-04-08:0)Branch5235:0.095792)Branch8034:0.012736,(5666-EPI_ISL_2274063_cl3_P.1_2021-04-09:0.11624,((6598-EPI_ISL_2345472_cl3_P.1_2021-03-24:0,(2478-EPI_ISL_1795240_cl3_P.1_2021-03-24:0,4944-EPI_ISL_2187980_cl3_P.1_2021-04-09:0)Branch4939:0)Branch4940:0.11856,(2424-EPI_ISL_1795186_cl3_P.1_2021-03-20:0,6531-EPI_ISL_2345404_cl3_P.1_2021-03-20:0)Branch5220:0.10777)Branch8149:0.0035901)Branch8199:0.0013362)Branch8216:0.0011669)Branch8233:0.0012021,(((5866-EPI_ISL_2308454_cl3_P.1_2021-02-28:0.10987,(7070-EPI_ISL_2346028_cl3_P.1_2021-04-08:0.11145,8508-EPI_ISL_904120_cl3_P.1_2021-01-10:0.11368)Branch8161:0.0031851)Branch8203:0.0022565,(5095-EPI_ISL_2196298_cl3_P.1_2021-04-08:0.10974,(3618-EPI_ISL_1966864_cl3_P.1_2021-04-08:0.10769,(2087-EPI_ISL_1628364_cl3_P.1_2021-03-16:0.10207,(4624-EPI_ISL_2157521_cl3_P.1_2021-03-29:0.073711,5648-EPI_ISL_2274044_cl3_P.1_2021-04-19:0.04619)Branch6323:0.051443)Branch7959:0.012399)Branch8145:0.0046268)Branch8211:0.0019786)Branch8238:0.0015499,(((3509-EPI_ISL_1966731_cl3_P.1.2_2021-04-13:0.11269,7119-EPI_ISL_2346085_cl3_P.1_2021-04-15:0.10285)Branch8160:0.0062121,((4500-EPI_ISL_2157391_cl3_P.1_2021-03-01:0.1171,5702-EPI_ISL_2274102_cl3_P.1_2021-03-15:0.10585)Branch8177:0.0041382,(2879-EPI_ISL_1858984_cl3_P.1_2021-03-25:0.11524,(((6304-EPI_ISL_2345125_cl3_P.1_2021-04-25:0,6387-EPI_ISL_2345237_cl3_P.1_2021-04-26:0)Branch5189:0.10235,(1887-EPI_ISL_1499105_cl3_P.1_2021-02-15:0.1154,(255-EPI_ISL_1068287_cl3_P.1_2021-01-05:0,8516-EPI_ISL_906075_cl3_P.1_2021-01-19:0)Branch5546:0.055187)Branch7632:0.029016)Branch8112:0.0070794,((4001-EPI_ISL_2003135_cl3_P.1_2021-03-12:0.1213,5013-EPI_ISL_2196214_cl3_P.1_2021-02-24:0.11813)Branch8158:0.0022531,((5693-EPI_ISL_2274093_cl3_P.1_2021-03-02:0.1044,(6152-EPI_ISL_2344917_cl3_P.1_2021-04-20:0.076367,6268-EPI_ISL_2345081_cl3_P.1_2021-04-25:0.048476)Branch6164:0.070555)Branch8103:0.0047658,(6494-EPI_ISL_2345365_cl3_P.1_2021-03-21:0.11546,(6783-EPI_ISL_2345673_cl3_P.1_2021-05-05:0.10707,6985-EPI_ISL_2345892_cl3_P.1_2021-04-04:0.060043)Branch6750:0.050086)Branch8130:0.0030296)Branch8166:0.0017014)Branch8181:0.0018679)Branch8213:0.0017922)Branch8237:0.00031851)Branch8242:0.00047605)Branch8248:0.00094367,((((4736-EPI_ISL_2187723_cl3_P.1_2021-01-18:0,4764-EPI_ISL_2187757_cl3_P.1_2021-02-02:0)Branch5236:0.1045,((4332-EPI_ISL_2101499_cl3_P.1_2021-04-19:0,(4311-EPI_ISL_2101464_cl3_P.1_2021-04-24:0,4330-EPI_ISL_2101497_cl3_P.1_2021-04-19:0)Branch4948:0)Branch4949:0.11866,(2688-EPI_ISL_1821241_cl3_P.1_2021-03-19:0.056093,6065-EPI_ISL_2344809_cl3_P.1_2021-04-19:0.10719)Branch7025:0.042898)Branch8148:0.0030462)Branch8182:0.0030554,(5192-EPI_ISL_2209164_cl3_P.1_2021-04-21:0.11202,(1500-EPI_ISL_1464665_cl3_P.1_2021-03-02:0.10909,(6397-EPI_ISL_2345250_cl3_P.1_2021-04-26:0.10871,(6308-EPI_ISL_2345130_cl3_P.1_2021-04-25:0.1193,(2530-EPI_ISL_1795297_cl3_P.1_2021-03-22:0,6660-EPI_ISL_2345539_cl3_P.1_2021-03-22:0)Branch5234:0.093365)Branch7976:0.013162)Branch8171:0.0018361)Branch8198:0.001568)Branch8219:0.00085466)Branch8232:0.0024318,((2669-EPI_ISL_1821222_cl3_P.1_2021-04-01:0.10814,(2480-EPI_ISL_1795242_cl3_P.1_2021-03-23:0,6600-EPI_ISL_2345474_cl3_P.1_2021-03-23:0)Branch5352:0.10489)Branch8257:0.00096456,(((4903-EPI_ISL_2187935_cl3_P.1_2021-04-01:0.097128,8598-EPI_ISL_940621_cl3_P.1_2021-01-14:0.1112)Branch8224:0.002962,(7208-EPI_ISL_2385500_cl3_P.1_2021-05-03:0.11037,((2218-EPI_ISL_1731586_cl3_P.1_2021-04-03:0.11685,(1481-EPI_ISL_1464646_cl3_P.1_2021-03-10:0,6256-EPI_ISL_2345066_cl3_P.1_2021-04-25:0)Branch5128:0.1092)Branch8173:0.005094,((8719-EPI_ISL_985318_cl3_P.1_2021-01-08:0,8720-EPI_ISL_985319_cl3_P.1_2021-01-12:0)Branch5202:0.10747,(2190-EPI_ISL_1715145_cl3_P.1_2021-03-10:0.10182,8518-EPI_ISL_906077_cl3_P.1_2021-01-19:0.11755)Branch8142:0.0039024)Branch8196:0.0033608)Branch8246:0.00057894)Branch8253:0.001031)Branch8265:0.0012728,(((6989-EPI_ISL_2345898_cl3_P.1_2021-04-04:0,(4004-EPI_ISL_2003138_cl3_P.1_2021-03-13:0,5222-EPI_ISL_2209345_cl3_P.1_2021-04-04:0)Branch5373:0)Branch5374:0.098598,(1267-EPI_ISL_1381065_cl3_P.1_2021-02-10:0.11667,4153-EPI_ISL_2017345_cl3_P.1_2021-04-15:0.08907)Branch8180:0.0048947)Branch8262:0.0021957,(((4404-EPI_ISL_2101632_cl3_P.1_2021-04-23:0.10157,5137-EPI_ISL_2196343_cl3_P.1_2021-04-02:0.099406)Branch8239:0.00403,(((4006-EPI_ISL_2003140_cl3_P.1_2021-03-20:0.10918,(4982-EPI_ISL_2188027_cl3_P.1_2021-05-08:0,5385-EPI_ISL_2222918_cl3_P.1_2021-05-08:0)Branch5339:0.10406)Branch8234:0.0021211,(4533-EPI_ISL_2157425_cl3_P.1_2021-03-09:0.097375,(3970-EPI_ISL_1967298_cl3_P.1_2021-04-23:0.10582,(5718-EPI_ISL_2274119_cl3_P.1_2021-03-11:0,5719-EPI_ISL_2274120_cl3_P.1_2021-03-16:0)Branch5241:0.10476)Branch8174:0.0044665)Branch8243:0.0016424)Branch8266:0.0017874,(((1581-EPI_ISL_1468414_cl3_P.1_2021-03-16:0.091427,(7051-EPI_ISL_2345993_cl3_P.1_2021-04-05:0.10602,((3764-EPI_ISL_1967050_cl3_P.1_2021-04-07:0,4582-EPI_ISL_2157475_cl3_P.1_2021-03-12:0)Branch5536:0,(4584-EPI_ISL_2157477_cl3_P.1_2021-03-12:0,5145-EPI_ISL_2196351_cl3_P.1_2021-04-05:0)Branch5537:0)Branch5538:0.054923)Branch7572:0.031089)Branch8110:0.009251,(3892-EPI_ISL_1967208_cl3_P.1_2021-04-20:0.10957,4605-EPI_ISL_2157499_cl3_P.1_2021-03-19:0.10056)Branch8218:0.0020362)Branch8251:0.0028355,((6274-EPI_ISL_2345089_cl3_P.1_2021-04-25:0.10221,(3714-EPI_ISL_1966985_cl3_P.1_2021-04-07:0.10779,(7041-EPI_ISL_2345970_cl3_P.1_2021-04-08:0.096459,7236-EPI_ISL_2385551_cl3_P.1_2021-05-03:0.099854)Branch7892:0.017803)Branch8184:0.0032586)Branch8235:0.0025349,(5827-EPI_ISL_2308413_cl3_P.1_2021-02-26:0.10722,((4590-EPI_ISL_2157484_cl3_P.1_2021-03-15:0.11286,(3007-EPI_ISL_1966185_cl3_P.1_2021-03-10:0.093447,(4377-EPI_ISL_2101577_cl3_P.1_2021-04-21:0,4378-EPI_ISL_2101579_cl3_P.1_2021-04-21:0)Branch5198:0.093176)Branch7939:0.015886)Branch8202:0.003584,(5487-EPI_ISL_2241602_cl3_P.1_2021-02-22:0.10427,5989-EPI_ISL_2344701_cl3_P.1_2021-04-07:0.11111)Branch8221:0.0022697)Branch8254:0.00043082)Branch8259:0.00086562)Branch8268:0.0011944)Branch8276:0.00020053)Branch8278:0.00034235)Branch8281:0.00037347,(((5123-EPI_ISL_2196328_cl3_P.1_2021-04-15:0.10207,((4457-EPI_ISL_2101731_cl3_P.1_2021-04-08:0.09382,(5351-EPI_ISL_2210223_cl3_P.1_2021-04-28:0.065394,(2541-EPI_ISL_1795308_cl3_P.1_2021-03-22:0,6676-EPI_ISL_2345557_cl3_P.1_2021-03-22:0)Branch5164:0.086431)Branch7756:0.010834)Branch8006:0.015191,(6820-EPI_ISL_2345713_cl3_P.1_2021-04-29:0.11311,(3890-EPI_ISL_1967206_cl3_P.1_2021-04-20:0.10397,3937-EPI_ISL_1967260_cl3_P.1_2021-04-18:0.12083)Branch8163:0.0043376)Branch8225:0.0016738)Branch8247:0.0014515)Branch8267:0.0015743,(6390-EPI_ISL_2345241_cl3_P.1_2021-04-27:0.10146,((6300-EPI_ISL_2345121_cl3_P.1_2021-04-25:0.10693,8717-EPI_ISL_985316_cl3_P.1_2021-01-19:0.10425)Branch8205:0.00371,((229-EPI_ISL_1068261_cl3_P.1_2021-01-05:0.10398,(4416-EPI_ISL_2101652_cl3_P.1_2021-04-14:0.091289,5954-EPI_ISL_2344642_cl3_P.1_2021-04-14:0.11755)Branch8109:0.0063557)Branch8201:0.0029139,(5677-EPI_ISL_2274074_cl3_P.1_2021-05-03:0.111,(5968-EPI_ISL_2344665_cl3_P.1_2021-03-24:0.11135,(3619-EPI_ISL_1966865_cl3_P.1_2021-04-08:0.13124,4941-EPI_ISL_2187977_cl3_P.1_2021-04-09:0.098357)Branch8137:0.004238)Branch8189:0.0010983)Branch8207:0.0024686)Branch8244:0.0013349)Branch8260:0.00097318)Branch8270:0.0010984)Branch8277:0.0012725,((1832-EPI_ISL_1494924_cl3_P.1_2021-02-09:0.10238,5194-EPI_ISL_2209177_cl3_P.1_2021-04-22:0.10292)Branch8273:0.0021863,(((6167-EPI_ISL_2344938_cl3_P.1_2021-04-22:0.088386,(3778-EPI_ISL_1967065_cl3_P.1_2021-04-08:0.10416,6199-EPI_ISL_2344986_cl3_P.1_2021-04-21:0.10912)Branch8255:0.0017172)Branch8272:0.0023728,(3787-EPI_ISL_1967078_cl3_P.1_2021-04-04:0.10499,((2826-EPI_ISL_1858779_cl3_P.1_2021-03-25:0.098073,(5047-EPI_ISL_2196249_cl3_P.1_2021-04-05:0.099799,8597-EPI_ISL_940620_cl3_P.1_2021-01-14:0.11491)Branch8192:0.0024947)Branch8230:0.0031529,(3734-EPI_ISL_1967016_cl3_P.1_2021-04-07:0.096773,((522-EPI_ISL_1164978_cl3_P.1_2021-01-19:0,1124-EPI_ISL_1261692_cl3_P.1_2021-02-08:0)Branch5254:0.10499,(311-EPI_ISL_1086038_cl3_P.1_2021-02-09:0.11542,5986-EPI_ISL_2344698_cl3_P.1_2021-04-06:0.11268)Branch8159:0.0036524)Branch8210:0.0035801)Branch8258:0.0011874)Branch8271:0.0013325)Branch8280:0.0012991)Branch8287:0.00093501,(((334-EPI_ISL_1096121_cl3_P.1_2021-01-25:0,348-EPI_ISL_1096135_cl3_P.1_2021-02-09:0)Branch5511:0.092209,(2019-EPI_ISL_1583719_cl3_P.1_2021-02-23:0.09878,(479-EPI_ISL_1139070_cl3_P.1_2021-01-20:0.10256,((2866-EPI_ISL_1858944_cl3_P.1_2021-03-25:0.10459,(2511-EPI_ISL_1795276_cl3_P.1_2021-03-21:0,6637-EPI_ISL_2345514_cl3_P.1_2021-03-21:0)Branch5242:0.10573)Branch8214:0.0023056,(3726-EPI_ISL_1967003_cl3_P.1_2021-04-10:0.11036,(3672-EPI_ISL_1966934_cl3_P.1_2021-04-08:0.10672,6195-EPI_ISL_2344982_cl3_P.1_2021-04-22:0.12004)Branch8164:0.0044597)Branch8227:0.0015847)Branch8250:0.0011667)Branch8263:0.0012759)Branch8274:0.0019343)Branch8285:0.0016614,((5202-EPI_ISL_2209259_cl3_P.1_2021-04-09:0.097651,(4902-EPI_ISL_2187934_cl3_P.1_2021-03-31:0.092999,(3985-EPI_ISL_2003113_cl3_P.1_2021-01-03:0.093551,4546-EPI_ISL_2157439_cl3_P.1_2021-03-09:0.070868)Branch8066:0.016696)Branch8293:0.00077132)Branch8296:0.00036276,((4587-EPI_ISL_2157480_cl3_P.1_2021-03-14:0.091566,(2582-EPI_ISL_1795351_cl3_P.1_2021-03-21:0,6734-EPI_ISL_2345619_cl3_P.1_2021-03-21:0)Branch5466:0.099279)Branch8288:0.0026676,(4329-EPI_ISL_2101496_cl3_P.1_2021-04-19:0.095966,((((7077-EPI_ISL_2346037_cl3_P.1_2021-04-05:0.093104,(2352-EPI_ISL_1795110_cl3_P.1_2021-03-21:0,6442-EPI_ISL_2345309_cl3_P.1_2021-03-21:0)Branch5542:0.08443)Branch8228:0.0081638,(2735-EPI_ISL_1858350_cl3_P.1_2021-04-12:0.098596,(1846-EPI_ISL_1494994_cl3_P.1_2021-02-27:0.076506,(3515-EPI_ISL_1966738_cl3_P.1_2021-04-14:0.1257,4952-EPI_ISL_2187992_cl3_P.1_2021-05-03:0.046715)Branch7850:0.018185)Branch8220:0.0066974)Branch8292:0.0018431)Branch8300:0.0017199,(((5635-EPI_ISL_2249455_cl3_P.1_2021-02-18:0.074441,7127-EPI_ISL_2346093_cl3_P.1_2021-04-15:0.094929)Branch8187:0.0083478,(259-EPI_ISL_1068291_cl3_P.1_2021-01-07:0.098309,8604-EPI_ISL_940630_cl3_P.1_2021-01-25:0.097099)Branch8290:0.00042089)Branch8294:0.0026918,((4478-EPI_ISL_2139505_cl3_P.1_2021-03-10:0.092454,8533-EPI_ISL_918511_cl3_P.1_2020-12-30:0.091033)Branch8298:0.0012885,(8715-EPI_ISL_985314_cl3_P.1_2021-01-19:0.093372,((5941-EPI_ISL_2344625_cl3_P.1_2021-04-15:0,5957-EPI_ISL_2344646_cl3_P.1_2021-04-16:0)Branch5477:0.097631,(1814-EPI_ISL_1493581_cl3_P.1_2021-02-07:0.09869,4074-EPI_ISL_2008957_cl3_P.1_2021-04-19:0.095411)Branch8283:0.0011828)Branch8289:0.0024679)Branch8301:0.00086487)Branch8303:0.00026908)Branch8304:0.00055765)Branch8305:9.4218e-05,((2697-EPI_ISL_1821255_cl3_P.1_2021-03-31:0,2698-EPI_ISL_1821256_cl3_P.1_2021-03-25:0)Branch5773:0.08456,((2496-EPI_ISL_1795259_cl3_P.1_2021-03-24:0,6618-EPI_ISL_2345493_cl3_P.1_2021-03-24:0)Branch5971:0.072086,(((2428-EPI_ISL_1795190_cl3_P.1_2021-03-21:0,6285-EPI_ISL_2345102_cl3_P.1_2021-04-25:0)Branch5972:0,(6289-EPI_ISL_2345106_cl3_P.1_2021-04-25:0,6538-EPI_ISL_2345411_cl3_P.1_2021-03-21:0)Branch5973:0)Branch5974:0.072592,(8593-EPI_ISL_940614_cl3_P.1_2021-01-19:0.054735,(5025-EPI_ISL_2196226_cl3_P.1_2021-02-25:0.058833,((2367-EPI_ISL_1795125_cl3_P.1_2021-03-21:0,6460-EPI_ISL_2345327_cl3_P.1_2021-03-21:0)Branch6458:0.04113,((((((7123-EPI_ISL_2346089_cl3_P.1_2021-04-15:0,7197-EPI_ISL_2385485_cl3_P.1_2021-04-30:0)Branch8496:0,(7264-EPI_ISL_2385603_cl3_P.1_2021-05-06:0,7267-EPI_ISL_2385611_cl3_P.1_2021-05-05:0)Branch8497:0)Branch8608:0,((7296-EPI_ISL_2385662_cl3_P.1_2021-05-07:0,7302-EPI_ISL_2385685_cl3_P.1_2021-04-28:0)Branch8498:0,(7323-EPI_ISL_2385733_cl3_P.1_2021-04-26:0,7326-EPI_ISL_2385737_cl3_P.1_2021-04-26:0)Branch8499:0)Branch8609:0)Branch8664:0,(((7333-EPI_ISL_2385748_cl3_P.1_2021-04-26:0,7334-EPI_ISL_2385749_cl3_P.1_2021-04-26:0)Branch8500:0,(8298-EPI_ISL_833137_cl3_P.1_2020-12-04:0,8299-EPI_ISL_833138_cl3_P.1_2020-12-21:0)Branch8501:0)Branch8610:0,((8310-EPI_ISL_833169_cl3_P.1_2020-12-23:0,8312-EPI_ISL_833171_cl3_P.1_2020-12-17:0)Branch8502:0,(8313-EPI_ISL_833172_cl3_P.1_2020-12-17:0,8314-EPI_ISL_833173_cl3_P.1_2020-12-18:0)Branch8503:0)Branch8611:0)Branch8665:0)Branch8692:0,((((8315-EPI_ISL_833174_cl3_P.1_2020-12-22:0,8492-EPI_ISL_875688_cl3_P.1_2021-01-04:0)Branch8504:0,(8493-EPI_ISL_875689_cl3_P.1_2021-01-15:0,8509-EPI_ISL_904121_cl3_P.1_2021-01-08:0)Branch8505:0)Branch8612:0,((8512-EPI_ISL_906068_cl3_P.1_2021-01-15:0,8521-EPI_ISL_918499_cl3_P.1_2020-12-21:0)Branch8506:0,(8522-EPI_ISL_918500_cl3_P.1_2020-12-28:0,8523-EPI_ISL_918501_cl3_P.1_2020-12-28:0)Branch8507:0)Branch8613:0)Branch8666:0,(((8527-EPI_ISL_918505_cl3_P.1_2020-12-30:0,8528-EPI_ISL_918506_cl3_P.1_2020-12-30:0)Branch8508:0,(8529-EPI_ISL_918507_cl3_P.1_2021-01-05:0,8532-EPI_ISL_918510_cl3_P.1_2021-01-07:0)Branch8509:0)Branch8614:0,((8596-EPI_ISL_940619_cl3_P.1_2021-01-15:0,8599-EPI_ISL_940622_cl3_P.1_2021-01-15:0)Branch8510:0,(8600-EPI_ISL_940623_cl3_P.1_2021-01-08:0,8624-EPI_ISL_943967_cl3_P.1_2021-01-25:0)Branch8511:0)Branch8615:0)Branch8667:0)Branch8693:0)Branch8706:0,(((((((8625-EPI_ISL_943968_cl3_P.1_2021-01-25:0,8626-EPI_ISL_943971_cl3_P.1_2021-01-25:0)Branch8512:0,(8706-EPI_ISL_985305_cl3_P.1_2021-01-19:0,8708-EPI_ISL_985307_cl3_P.1_2021-01-19:0)Branch8513:0)Branch8616:0,((8709-EPI_ISL_985308_cl3_P.1_2021-01-19:0,8710-EPI_ISL_985309_cl3_P.1_2021-01-19:0)Branch8514:0,(8711-EPI_ISL_985310_cl3_P.1_2021-01-19:0,8713-EPI_ISL_985312_cl3_P.1_2021-01-19:0)Branch8515:0)Branch8617:0)Branch8668:0,(((8716-EPI_ISL_985315_cl3_P.1_2021-01-19:0,(3-EPI_ISL_1034304_cl3_P.1_2021-01-19:0,6-EPI_ISL_1039691_cl3_P.1_2021-01-19:0)Branch8313:0)Branch8516:0,((9-EPI_ISL_1039695_cl3_P.1_2021-01-19:0,40-EPI_ISL_1041509_cl3_P.1_2021-01-20:0)Branch8314:0,(119-EPI_ISL_1068150_cl3_P.1_2020-12-18:0,120-EPI_ISL_1068151_cl3_P.1_2020-12-21:0)Branch8315:0)Branch8517:0)Branch8618:0,(((123-EPI_ISL_1068154_cl3_P.1_2020-12-23:0,129-EPI_ISL_1068160_cl3_P.1_2020-12-29:0)Branch8316:0,(138-EPI_ISL_1068169_cl3_P.1_2020-12-28:0,167-EPI_ISL_1068198_cl3_P.1_2020-12-24:0)Branch8317:0)Branch8518:0,((190-EPI_ISL_1068221_cl3_P.1_2020-12-21:0,191-EPI_ISL_1068222_cl3_P.1_2020-12-21:0)Branch8318:0,(194-EPI_ISL_1068225_cl3_P.1_2020-12-23:0,195-EPI_ISL_1068226_cl3_P.1_2020-12-23:0)Branch8319:0)Branch8519:0)Branch8619:0)Branch8669:0)Branch8694:0,(((((212-EPI_ISL_1068243_cl3_P.1_2020-12-23:0,228-EPI_ISL_1068260_cl3_P.1_2021-01-04:0)Branch8320:0,(230-EPI_ISL_1068262_cl3_P.1_2021-01-05:0,232-EPI_ISL_1068264_cl3_P.1_2021-01-06:0)Branch8321:0)Branch8520:0,((236-EPI_ISL_1068268_cl3_P.1_2021-01-08:0,241-EPI_ISL_1068273_cl3_P.1_2021-01-12:0)Branch8322:0,(242-EPI_ISL_1068274_cl3_P.1_2021-01-08:0,244-EPI_ISL_1068276_cl3_P.1_2021-01-13:0)Branch8323:0)Branch8521:0)Branch8620:0,(((246-EPI_ISL_1068278_cl3_P.1_2021-01-13:0,247-EPI_ISL_1068279_cl3_P.1_2021-01-07:0)Branch8324:0,(249-EPI_ISL_1068281_cl3_P.1_2021-01-06:0,250-EPI_ISL_1068282_cl3_P.1_2021-01-11:0)Branch8325:0)Branch8522:0,((254-EPI_ISL_1068286_cl3_P.1_2021-01-04:0,257-EPI_ISL_1068289_cl3_P.1_2021-01-05:0)Branch8326:0,(312-EPI_ISL_1086039_cl3_P.1_2021-02-09:0,313-EPI_ISL_1086040_cl3_P.1_2021-02-09:0)Branch8327:0)Branch8523:0)Branch8621:0)Branch8670:0,((((317-EPI_ISL_1086044_cl3_P.1_2021-02-08:0,408-EPI_ISL_1121307_cl3_P.1_2021-02-13:0)Branch8328:0,(410-EPI_ISL_1121309_cl3_P.1_2021-02-10:0,417-EPI_ISL_1121316_cl3_P.1_2021-01-10:0)Branch8329:0)Branch8524:0,((442-EPI_ISL_1133132_cl3_P.1_2021-02-00:0,542-EPI_ISL_1166615_cl3_P.1_2021-01-18:0)Branch8330:0,(914-EPI_ISL_1213168_cl3_P.1_2021-02-14:0,916-EPI_ISL_1213173_cl3_P.1_2021-02-01:0)Branch8331:0)Branch8525:0)Branch8622:0,(((922-EPI_ISL_1213183_cl3_P.1_2021-01-29:0,924-EPI_ISL_1213187_cl3_P.1_2021-01-28:0)Branch8332:0,(925-EPI_ISL_1213189_cl3_P.1_2021-01-27:0,926-EPI_ISL_1213192_cl3_P.1_2021-01-26:0)Branch8333:0)Branch8526:0,((927-EPI_ISL_1213196_cl3_P.1_2021-01-26:0,930-EPI_ISL_1213202_cl3_P.1_2021-01-18:0)Branch8334:0,(933-EPI_ISL_1213209_cl3_P.1_2021-01-26:0,1117-EPI_ISL_1261685_cl3_P.1_2021-01-20:0)Branch8335:0)Branch8527:0)Branch8623:0)Branch8671:0)Branch8695:0)Branch8707:0,((((((1123-EPI_ISL_1261691_cl3_P.1_2021-02-11:0,1138-EPI_ISL_1293055_cl3_P.1_2021-01-18:0)Branch8336:0,(1167-EPI_ISL_1303503_cl3_P.1_2021-01-18:0,1188-EPI_ISL_1303529_cl3_P.1_2021-02-12:0)Branch8337:0)Branch8528:0,((1250-EPI_ISL_1381048_cl3_P.1_2021-02-10:0,1278-EPI_ISL_1443196_cl3_P.1_2020-12-28:0)Branch8338:0,(1279-EPI_ISL_1443197_cl3_P.1_2020-12-28:0,1280-EPI_ISL_1443198_cl3_P.1_2020-12-28:0)Branch8339:0)Branch8529:0)Branch8624:0,(((1479-EPI_ISL_1464644_cl3_P.1_2021-03-11:0,1488-EPI_ISL_1464653_cl3_P.1_2021-03-07:0)Branch8340:0,(1496-EPI_ISL_1464661_cl3_P.1_2021-03-04:0,1506-EPI_ISL_1464671_cl3_P.1_2021-03-02:0)Branch8341:0)Branch8530:0,((1519-EPI_ISL_1465195_cl3_P.1_2021-02-19:0,1521-EPI_ISL_1465198_cl3_P.1_2021-02-18:0)Branch8342:0,(1523-EPI_ISL_1465201_cl3_P.1_2021-02-12:0,1538-EPI_ISL_1465221_cl3_P.1_2021-01-19:0)Branch8343:0)Branch8531:0)Branch8625:0)Branch8672:0,((((1539-EPI_ISL_1465222_cl3_P.1_2021-01-18:0,1584-EPI_ISL_1468417_cl3_P.1_2021-02-02:0)Branch8344:0,(1586-EPI_ISL_1468420_cl3_P.1_2021-02-22:0,1590-EPI_ISL_1468424_cl3_P.1_2021-02-22:0)Branch8345:0)Branch8532:0,((1593-EPI_ISL_1468427_cl3_P.1_2021-02-09:0,1810-EPI_ISL_1493576_cl3_P.1_2021-02-27:0)Branch8346:0,(1815-EPI_ISL_1493582_cl3_P.1_2021-01-31:0,1854-EPI_ISL_1495005_cl3_P.1_2021-02-27:0)Branch8347:0)Branch8533:0)Branch8626:0,(((1863-EPI_ISL_1495019_cl3_P.1_2021-03-02:0,1917-EPI_ISL_1520129_cl3_P.1_2021-02-19:0)Branch8348:0,(1936-EPI_ISL_1533702_cl3_P.1_2021-02-16:0,1938-EPI_ISL_1533704_cl3_P.1_2021-02-20:0)Branch8349:0)Branch8534:0,((1944-EPI_ISL_1533714_cl3_P.1_2021-03-06:0,1950-EPI_ISL_1533720_cl3_P.1_2021-03-06:0)Branch8350:0,(1975-EPI_ISL_1534002_cl3_P.1_2021-02-23:0,1981-EPI_ISL_1534008_cl3_P.1_2021-02-26:0)Branch8351:0)Branch8535:0)Branch8627:0)Branch8673:0)Branch8696:0,(((((1983-EPI_ISL_1534010_cl3_P.1_2021-02-26:0,2005-EPI_ISL_1583665_cl3_P.1_2021-02-12:0)Branch8352:0,(2010-EPI_ISL_1583683_cl3_P.1_2021-02-12:0,2020-EPI_ISL_1583722_cl3_P.1_2021-02-23:0)Branch8353:0)Branch8536:0,((2021-EPI_ISL_1583725_cl3_P.1_2021-03-01:0,2024-EPI_ISL_1608161_cl3_P.1_2021-02-07:0)Branch8354:0,(2025-EPI_ISL_1608162_cl3_P.1_2021-02-06:0,2027-EPI_ISL_1608164_cl3_P.1_2021-02-16:0)Branch8355:0)Branch8537:0)Branch8628:0,(((2029-EPI_ISL_1608166_cl3_P.1_2021-02-17:0,2038-EPI_ISL_1625974_cl3_P.1_2021-03-15:0)Branch8356:0,(2065-EPI_ISL_1626006_cl3_P.1_2021-02-27:0,2073-EPI_ISL_1628350_cl3_P.1_2021-03-13:0)Branch8357:0)Branch8538:0,((2074-EPI_ISL_1628351_cl3_P.1_2021-03-13:0,2093-EPI_ISL_1628370_cl3_P.1_2021-03-09:0)Branch8358:0,(2106-EPI_ISL_1664113_cl3_P.1_2021-03-25:0,2118-EPI_ISL_1664130_cl3_P.1_2021-03-26:0)Branch8359:0)Branch8539:0)Branch8629:0)Branch8674:0,((((2119-EPI_ISL_1664131_cl3_P.1_2021-03-26:0,2138-EPI_ISL_1664151_cl3_P.1_2021-03-24:0)Branch8360:0,(2139-EPI_ISL_1664152_cl3_P.1_2021-03-24:0,2150-EPI_ISL_1664177_cl3_P.1_2021-03-27:0)Branch8361:0)Branch8540:0,((2197-EPI_ISL_1715153_cl3_P.1_2021-04-02:0,2211-EPI_ISL_1731579_cl3_P.1_2021-03-31:0)Branch8362:0,(2215-EPI_ISL_1731583_cl3_P.1_2021-04-03:0,2231-EPI_ISL_1731599_cl3_P.1_2021-03-23:0)Branch8363:0)Branch8541:0)Branch8630:0,(((2242-EPI_ISL_1731612_cl3_P.1_2021-04-03:0,2265-EPI_ISL_1734874_cl3_P.1_2021-04-05:0)Branch8364:0,(2274-EPI_ISL_1752637_cl3_P.1_2021-03-24:0,2290-EPI_ISL_1752655_cl3_P.1_2021-03-18:0)Branch8365:0)Branch8542:0,((2358-EPI_ISL_1795116_cl3_P.1_2021-03-21:0,2385-EPI_ISL_1795144_cl3_P.1_2021-03-21:0)Branch8366:0,(2388-EPI_ISL_1795148_cl3_P.1_2021-03-21:0,2390-EPI_ISL_1795150_cl3_P.1_2021-03-22:0)Branch8367:0)Branch8543:0)Branch8631:0)Branch8675:0)Branch8697:0)Branch8708:0)Branch8714:0,((((((((2396-EPI_ISL_1795156_cl3_P.1_2021-03-21:0,2397-EPI_ISL_1795157_cl3_P.1_2021-03-21:0)Branch8368:0,(2398-EPI_ISL_1795158_cl3_P.1_2021-03-21:0,2411-EPI_ISL_1795173_cl3_P.1_2021-03-23:0)Branch8369:0)Branch8544:0,((2418-EPI_ISL_1795180_cl3_P.1_2021-03-21:0,2421-EPI_ISL_1795183_cl3_P.1_2021-03-21:0)Branch8370:0,(2449-EPI_ISL_1795211_cl3_P.1_2021-03-21:0,2450-EPI_ISL_1795212_cl3_P.1_2021-03-21:0)Branch8371:0)Branch8545:0)Branch8632:0,(((2462-EPI_ISL_1795224_cl3_P.1_2021-03-22:0,2463-EPI_ISL_1795225_cl3_P.1_2021-03-22:0)Branch8372:0,(2465-EPI_ISL_1795227_cl3_P.1_2021-03-22:0,2468-EPI_ISL_1795230_cl3_P.1_2021-03-22:0)Branch8373:0)Branch8546:0,((2484-EPI_ISL_1795247_cl3_P.1_2021-03-23:0,2489-EPI_ISL_1795252_cl3_P.1_2021-03-23:0)Branch8374:0,(2490-EPI_ISL_1795253_cl3_P.1_2021-03-23:0,2493-EPI_ISL_1795256_cl3_P.1_2021-03-23:0)Branch8375:0)Branch8547:0)Branch8633:0)Branch8676:0,((((2495-EPI_ISL_1795258_cl3_P.1_2021-03-24:0,2502-EPI_ISL_1795266_cl3_P.1_2021-03-23:0)Branch8376:0,(2506-EPI_ISL_1795271_cl3_P.1_2021-03-24:0,2509-EPI_ISL_1795274_cl3_P.1_2021-03-24:0)Branch8377:0)Branch8548:0,((2532-EPI_ISL_1795299_cl3_P.1_2021-03-22:0,2538-EPI_ISL_1795305_cl3_P.1_2021-03-22:0)Branch8378:0,(2550-EPI_ISL_1795317_cl3_P.1_2021-03-22:0,2560-EPI_ISL_1795327_cl3_P.1_2021-03-23:0)Branch8379:0)Branch8549:0)Branch8634:0,(((2569-EPI_ISL_1795336_cl3_P.1_2021-03-22:0,2573-EPI_ISL_1795341_cl3_P.1_2021-03-26:0)Branch8380:0,(2575-EPI_ISL_1795343_cl3_P.1_2021-03-26:0,2580-EPI_ISL_1795348_cl3_P.1_2021-03-21:0)Branch8381:0)Branch8550:0,((2583-EPI_ISL_1795352_cl3_P.1_2021-03-21:0,2593-EPI_ISL_1795363_cl3_P.1_2021-03-22:0)Branch8382:0,(2658-EPI_ISL_1821207_cl3_P.1_2021-03-14:0,2661-EPI_ISL_1821213_cl3_P.1_2021-03-07:0)Branch8383:0)Branch8551:0)Branch8635:0)Branch8677:0)Branch8698:0,(((((2662-EPI_ISL_1821214_cl3_P.1_2021-04-01:0,2671-EPI_ISL_1821224_cl3_P.1_2021-03-31:0)Branch8384:0,(2684-EPI_ISL_1821237_cl3_P.1_2021-03-17:0,2705-EPI_ISL_1821264_cl3_P.1_2021-03-30:0)Branch8385:0)Branch8552:0,((2724-EPI_ISL_1858314_cl3_P.1_2021-04-09:0,2739-EPI_ISL_1858379_cl3_P.1_2021-04-08:0)Branch8386:0,(2772-EPI_ISL_1858580_cl3_P.1_2021-04-15:0,2778-EPI_ISL_1858598_cl3_P.1_2021-04-14:0)Branch8387:0)Branch8553:0)Branch8636:0,(((2795-EPI_ISL_1858658_cl3_P.1_2021-04-14:0,2808-EPI_ISL_1858715_cl3_P.1_2021-04-14:0)Branch8388:0,(2809-EPI_ISL_1858717_cl3_P.1_2021-04-14:0,2810-EPI_ISL_1858719_cl3_P.1_2021-04-14:0)Branch8389:0)Branch8554:0,((2855-EPI_ISL_1858902_cl3_P.1_2021-03-25:0,2876-EPI_ISL_1858977_cl3_P.1_2021-03-25:0)Branch8390:0,(2877-EPI_ISL_1858979_cl3_P.1_2021-03-25:0,2882-EPI_ISL_1858994_cl3_P.1_2021-03-25:0)Branch8391:0)Branch8555:0)Branch8637:0)Branch8678:0,((((2913-EPI_ISL_1966084_cl3_P.1_2021-02-28:0,3010-EPI_ISL_1966189_cl3_P.1_2021-03-10:0)Branch8392:0,(3063-EPI_ISL_1966248_cl3_P.1_2021-03-17:0,3111-EPI_ISL_1966296_cl3_P.1_2021-03-22:0)Branch8393:0)Branch8556:0,((3283-EPI_ISL_1966480_cl3_P.1_2021-03-31:0,3334-EPI_ISL_1966539_cl3_P.1_2021-03-29:0)Branch8394:0,(3391-EPI_ISL_1966603_cl3_P.1_2021-04-04:0,3394-EPI_ISL_1966606_cl3_P.1_2021-04-04:0)Branch8395:0)Branch8557:0)Branch8638:0,(((3431-EPI_ISL_1966645_cl3_P.1_2021-04-04:0,3476-EPI_ISL_1966693_cl3_P.1_2021-04-04:0)Branch8396:0,(3550-EPI_ISL_1966785_cl3_P.1_2021-04-15:0,3592-EPI_ISL_1966835_cl3_P.1_2021-04-04:0)Branch8397:0)Branch8558:0,((3596-EPI_ISL_1966839_cl3_P.1_2021-04-04:0,3611-EPI_ISL_1966857_cl3_P.1_2021-04-08:0)Branch8398:0,(3673-EPI_ISL_1966935_cl3_P.1_2021-04-05:0,3686-EPI_ISL_1966953_cl3_P.1_2021-04-07:0)Branch8399:0)Branch8559:0)Branch8639:0)Branch8679:0)Branch8699:0)Branch8709:0,((((((3701-EPI_ISL_1966970_cl3_P.1_2021-04-05:0,3706-EPI_ISL_1966977_cl3_P.1_2021-04-06:0)Branch8400:0,(3722-EPI_ISL_1966994_cl3_P.1_2021-04-05:0,3736-EPI_ISL_1967019_cl3_P.1_2021-04-07:0)Branch8401:0)Branch8560:0,((3745-EPI_ISL_1967028_cl3_P.1_2021-04-08:0,3805-EPI_ISL_1967103_cl3_P.1_2021-04-07:0)Branch8402:0,(3823-EPI_ISL_1967127_cl3_P.1_2021-04-08:0,3828-EPI_ISL_1967133_cl3_P.1_2021-04-08:0)Branch8403:0)Branch8561:0)Branch8640:0,(((3859-EPI_ISL_1967169_cl3_P.1_2021-04-09:0,3870-EPI_ISL_1967181_cl3_P.1_2021-04-09:0)Branch8404:0,(3887-EPI_ISL_1967202_cl3_P.1_2021-04-19:0,3984-EPI_ISL_2003112_cl3_P.1_2021-03-11:0)Branch8405:0)Branch8562:0,((4005-EPI_ISL_2003139_cl3_P.1_2021-03-18:0,4010-EPI_ISL_2003146_cl3_P.1_2021-03-26:0)Branch8406:0,(4011-EPI_ISL_2003147_cl3_P.1_2021-03-20:0,4031-EPI_ISL_2003168_cl3_P.1_2021-03-29:0)Branch8407:0)Branch8563:0)Branch8641:0)Branch8680:0,((((4053-EPI_ISL_2008931_cl3_P.1_2021-04-27:0,4060-EPI_ISL_2008941_cl3_P.1_2021-03-24:0)Branch8408:0,(4067-EPI_ISL_2008950_cl3_P.1_2021-04-19:0,4121-EPI_ISL_2017285_cl3_P.1_2021-02-22:0)Branch8409:0)Branch8564:0,((4122-EPI_ISL_2017287_cl3_P.1_2021-02-17:0,4126-EPI_ISL_2017298_cl3_P.1_2021-01-15:0)Branch8410:0,(4145-EPI_ISL_2017331_cl3_P.1_2021-04-14:0,4160-EPI_ISL_2017384_cl3_P.1_2021-04-20:0)Branch8411:0)Branch8565:0)Branch8642:0,(((4170-EPI_ISL_2017426_cl3_P.1_2021-03-23:0,4189-EPI_ISL_2017469_cl3_P.1_2021-02-18:0)Branch8412:0,(4253-EPI_ISL_2086596_cl3_P.1_2021-03-00:0,4262-EPI_ISL_2086605_cl3_P.1_2021-03-00:0)Branch8413:0)Branch8566:0,((4265-EPI_ISL_2086608_cl3_P.1_2021-03-00:0,4276-EPI_ISL_2086619_cl3_P.1_2021-04-00:0)Branch8414:0,(4278-EPI_ISL_2086621_cl3_P.1_2021-04-00:0,4279-EPI_ISL_2086622_cl3_P.1_2021-04-00:0)Branch8415:0)Branch8567:0)Branch8643:0)Branch8681:0)Branch8700:0,(((((4281-EPI_ISL_2086767_cl3_P.1_2021-04-00:0,4343-EPI_ISL_2101514_cl3_P.1_2021-04-22:0)Branch8416:0,(4354-EPI_ISL_2101534_cl3_P.1_2021-04-21:0,4356-EPI_ISL_2101536_cl3_P.1_2021-04-22:0)Branch8417:0)Branch8568:0,((4359-EPI_ISL_2101541_cl3_P.1_2021-03-24:0,4393-EPI_ISL_2101609_cl3_P.1_2021-04-23:0)Branch8418:0,(4423-EPI_ISL_2101661_cl3_P.1_2021-04-08:0,4454-EPI_ISL_2101727_cl3_P.1_2021-04-14:0)Branch8419:0)Branch8569:0)Branch8644:0,(((4490-EPI_ISL_2157381_cl3_P.1_2021-02-24:0,4498-EPI_ISL_2157389_cl3_P.1_2021-02-27:0)Branch8420:0,(4499-EPI_ISL_2157390_cl3_P.1_2021-02-28:0,4504-EPI_ISL_2157395_cl3_P.1_2021-03-01:0)Branch8421:0)Branch8570:0,((4507-EPI_ISL_2157398_cl3_P.1_2021-03-02:0,4510-EPI_ISL_2157401_cl3_P.1_2021-03-02:0)Branch8422:0,(4524-EPI_ISL_2157415_cl3_P.1_2021-03-05:0,4526-EPI_ISL_2157418_cl3_P.1_2021-03-07:0)Branch8423:0)Branch8571:0)Branch8645:0)Branch8682:0,((((4542-EPI_ISL_2157434_cl3_P.1_2021-03-09:0,4544-EPI_ISL_2157437_cl3_P.1_2021-03-09:0)Branch8424:0,(4545-EPI_ISL_2157438_cl3_P.1_2021-03-09:0,4550-EPI_ISL_2157443_cl3_P.1_2021-03-09:0)Branch8425:0)Branch8572:0,((4553-EPI_ISL_2157446_cl3_P.1_2021-03-09:0,4564-EPI_ISL_2157457_cl3_P.1_2021-03-10:0)Branch8426:0,(4565-EPI_ISL_2157458_cl3_P.1_2021-03-10:0,4567-EPI_ISL_2157460_cl3_P.1_2021-03-11:0)Branch8427:0)Branch8573:0)Branch8646:0,(((4568-EPI_ISL_2157461_cl3_P.1_2021-03-11:0,4571-EPI_ISL_2157464_cl3_P.1_2021-03-11:0)Branch8428:0,(4575-EPI_ISL_2157468_cl3_P.1_2021-03-11:0,4576-EPI_ISL_2157469_cl3_P.1_2021-03-11:0)Branch8429:0)Branch8574:0,((4577-EPI_ISL_2157470_cl3_P.1_2021-03-11:0,4589-EPI_ISL_2157483_cl3_P.1_2021-03-14:0)Branch8430:0,(4615-EPI_ISL_2157510_cl3_P.1_2021-03-24:0,4643-EPI_ISL_2157542_cl3_P.1_2021-04-20:0)Branch8431:0)Branch8575:0)Branch8647:0)Branch8683:0)Branch8701:0)Branch8710:0)Branch8715:0,(((((((4735-EPI_ISL_2187722_cl3_P.1_2021-01-18:0,4744-EPI_ISL_2187733_cl3_P.1_2021-01-21:0)Branch8432:0,(4762-EPI_ISL_2187754_cl3_P.1_2021-01-29:0,4769-EPI_ISL_2187762_cl3_P.1_2021-02-03:0)Branch8433:0)Branch8576:0,((4775-EPI_ISL_2187771_cl3_P.1_2021-02-05:0,4779-EPI_ISL_2187779_cl3_P.1_2021-02-09:0)Branch8434:0,(4780-EPI_ISL_2187780_cl3_P.1_2021-02-09:0,4782-EPI_ISL_2187784_cl3_P.1_2021-02-11:0)Branch8435:0)Branch8577:0)Branch8648:0,(((4783-EPI_ISL_2187785_cl3_P.1_2021-02-11:0,4785-EPI_ISL_2187787_cl3_P.1_2021-02-12:0)Branch8436:0,(4789-EPI_ISL_2187792_cl3_P.1_2021-02-16:0,4799-EPI_ISL_2187807_cl3_P.1_2021-02-22:0)Branch8437:0)Branch8578:0,((4804-EPI_ISL_2187815_cl3_P.1_2021-02-24:0,4805-EPI_ISL_2187816_cl3_P.1_2021-02-24:0)Branch8438:0,(4819-EPI_ISL_2187833_cl3_P.1_2021-03-01:0,4826-EPI_ISL_2187842_cl3_P.1_2021-03-03:0)Branch8439:0)Branch8579:0)Branch8649:0)Branch8684:0,((((4834-EPI_ISL_2187855_cl3_P.1_2021-03-08:0,4841-EPI_ISL_2187864_cl3_P.1_2021-03-08:0)Branch8440:0,(4855-EPI_ISL_2187880_cl3_P.1_2021-03-11:0,4865-EPI_ISL_2187894_cl3_P.1_2021-03-16:0)Branch8441:0)Branch8580:0,((4893-EPI_ISL_2187925_cl3_P.1_2021-03-31:0,4905-EPI_ISL_2187937_cl3_P.1_2021-04-01:0)Branch8442:0,(4912-EPI_ISL_2187945_cl3_P.1_2021-04-01:0,4917-EPI_ISL_2187950_cl3_P.1_2021-04-06:0)Branch8443:0)Branch8581:0)Branch8650:0,(((4926-EPI_ISL_2187961_cl3_P.1_2021-04-08:0,4951-EPI_ISL_2187991_cl3_P.1_2021-05-01:0)Branch8444:0,(4992-EPI_ISL_2196193_cl3_P.1_2021-03-07:0,5026-EPI_ISL_2196227_cl3_P.1_2021-02-27:0)Branch8445:0)Branch8582:0,((5028-EPI_ISL_2196229_cl3_P.1_2021-02-24:0,5029-EPI_ISL_2196230_cl3_P.1_2021-02-26:0)Branch8446:0,(5030-EPI_ISL_2196231_cl3_P.1_2021-02-24:0,5032-EPI_ISL_2196233_cl3_P.1_2021-02-26:0)Branch8447:0)Branch8583:0)Branch8651:0)Branch8685:0)Branch8702:0,(((((5058-EPI_ISL_2196261_cl3_P.1_2021-04-26:0,5062-EPI_ISL_2196265_cl3_P.1_2021-02-26:0)Branch8448:0,(5103-EPI_ISL_2196306_cl3_P.1_2021-03-18:0,5117-EPI_ISL_2196322_cl3_P.1_2021-04-08:0)Branch8449:0)Branch8584:0,((5130-EPI_ISL_2196336_cl3_P.1_2021-03-31:0,5245-EPI_ISL_2209448_cl3_P.1_2021-04-09:0)Branch8450:0,(5250-EPI_ISL_2209480_cl3_P.1_2021-03-29:0,5319-EPI_ISL_2209905_cl3_P.1_2021-05-04:0)Branch8451:0)Branch8585:0)Branch8652:0,(((5367-EPI_ISL_2210295_cl3_P.1_2021-04-04:0,5368-EPI_ISL_2210305_cl3_P.1_2021-05-03:0)Branch8452:0,(5452-EPI_ISL_2241559_cl3_P.1_2021-03-01:0,5478-EPI_ISL_2241587_cl3_P.1_2021-02-22:0)Branch8453:0)Branch8586:0,((5490-EPI_ISL_2241608_cl3_P.1_2021-01-24:0,5517-EPI_ISL_2245177_cl3_P.1_2021-01-18:0)Branch8454:0,(5519-EPI_ISL_2245179_cl3_P.1_2021-01-15:0,5520-EPI_ISL_2245180_cl3_P.1_2021-01-18:0)Branch8455:0)Branch8587:0)Branch8653:0)Branch8686:0,((((5524-EPI_ISL_2245184_cl3_P.1_2021-02-09:0,5575-EPI_ISL_2249369_cl3_P.1_2021-01-26:0)Branch8456:0,(5631-EPI_ISL_2249450_cl3_P.1_2021-02-03:0,5645-EPI_ISL_2274041_cl3_P.1_2021-04-07:0)Branch8457:0)Branch8588:0,((5660-EPI_ISL_2274056_cl3_P.1_2021-03-29:0,5663-EPI_ISL_2274059_cl3_P.1_2021-04-08:0)Branch8458:0,(5694-EPI_ISL_2274094_cl3_P.1_2021-03-01:0,5695-EPI_ISL_2274095_cl3_P.1_2021-03-11:0)Branch8459:0)Branch8589:0)Branch8654:0,(((5704-EPI_ISL_2274104_cl3_P.1_2021-03-09:0,5725-EPI_ISL_2274126_cl3_P.1_2021-03-27:0)Branch8460:0,(5727-EPI_ISL_2274129_cl3_P.1_2021-03-29:0,5743-EPI_ISL_2292998_cl3_P.1_2021-03-09:0)Branch8461:0)Branch8590:0,((5772-EPI_ISL_2298752_cl3_P.1_2021-01-07:0,5788-EPI_ISL_2298795_cl3_P.1_2021-01-21:0)Branch8462:0,(5825-EPI_ISL_2308411_cl3_P.1_2021-02-28:0,5829-EPI_ISL_2308415_cl3_P.1_2021-02-27:0)Branch8463:0)Branch8591:0)Branch8655:0)Branch8687:0)Branch8703:0)Branch8711:0,((((((5878-EPI_ISL_2308466_cl3_P.1_2021-02-26:0,5882-EPI_ISL_2308470_cl3_P.1_2021-02-26:0)Branch8464:0,(5887-EPI_ISL_2308476_cl3_P.1_2021-02-27:0,5912-EPI_ISL_2344585_cl3_P.1_2021-02-25:0)Branch8465:0)Branch8592:0,((5924-EPI_ISL_2344598_cl3_P.1_2021-04-16:0,5931-EPI_ISL_2344607_cl3_P.1_2021-04-13:0)Branch8466:0,(5955-EPI_ISL_2344644_cl3_P.1_2021-04-16:0,5964-EPI_ISL_2344656_cl3_P.1_2021-03-29:0)Branch8467:0)Branch8593:0)Branch8656:0,(((6016-EPI_ISL_2344749_cl3_P.1_2021-04-19:0,6039-EPI_ISL_2344778_cl3_P.1_2021-04-19:0)Branch8468:0,(6104-EPI_ISL_2344855_cl3_P.1_2021-04-21:0,6109-EPI_ISL_2344860_cl3_P.1_2021-04-21:0)Branch8469:0)Branch8594:0,((6160-EPI_ISL_2344927_cl3_P.1_2021-04-20:0,6169-EPI_ISL_2344940_cl3_P.1_2021-04-22:0)Branch8470:0,(6174-EPI_ISL_2344951_cl3_P.1_2021-04-21:0,6188-EPI_ISL_2344972_cl3_P.1_2021-04-22:0)Branch8471:0)Branch8595:0)Branch8657:0)Branch8688:0,((((6215-EPI_ISL_2345007_cl3_P.1_2021-04-23:0,6259-EPI_ISL_2345071_cl3_P.1_2021-04-26:0)Branch8472:0,(6318-EPI_ISL_2345143_cl3_P.1_2021-04-26:0,6384-EPI_ISL_2345230_cl3_P.1_2021-04-26:0)Branch8473:0)Branch8596:0,((6385-EPI_ISL_2345232_cl3_P.1_2021-04-27:0,6388-EPI_ISL_2345238_cl3_P.1_2021-04-26:0)Branch8474:0,(6448-EPI_ISL_2345315_cl3_P.1_2021-03-21:0,6481-EPI_ISL_2345351_cl3_P.1_2021-03-21:0)Branch8475:0)Branch8597:0)Branch8658:0,(((6485-EPI_ISL_2345356_cl3_P.1_2021-03-21:0,6488-EPI_ISL_2345359_cl3_P.1_2021-03-22:0)Branch8476:0,(6495-EPI_ISL_2345366_cl3_P.1_2021-03-21:0,6496-EPI_ISL_2345367_cl3_P.1_2021-03-21:0)Branch8477:0)Branch8598:0,((6515-EPI_ISL_2345388_cl3_P.1_2021-03-23:0,6524-EPI_ISL_2345397_cl3_P.1_2021-03-21:0)Branch8478:0,(6528-EPI_ISL_2345401_cl3_P.1_2021-03-21:0,6566-EPI_ISL_2345439_cl3_P.1_2021-03-21:0)Branch8479:0)Branch8599:0)Branch8659:0)Branch8689:0)Branch8704:0,(((((6567-EPI_ISL_2345440_cl3_P.1_2021-03-21:0,6582-EPI_ISL_2345455_cl3_P.1_2021-03-22:0)Branch8480:0,(6583-EPI_ISL_2345456_cl3_P.1_2021-03-22:0,6585-EPI_ISL_2345458_cl3_P.1_2021-03-22:0)Branch8481:0)Branch8600:0,((6588-EPI_ISL_2345461_cl3_P.1_2021-03-22:0,6606-EPI_ISL_2345481_cl3_P.1_2021-03-23:0)Branch8482:0,(6611-EPI_ISL_2345486_cl3_P.1_2021-03-23:0,6612-EPI_ISL_2345487_cl3_P.1_2021-03-23:0)Branch8483:0)Branch8601:0)Branch8660:0,(((6615-EPI_ISL_2345490_cl3_P.1_2021-03-23:0,6617-EPI_ISL_2345492_cl3_P.1_2021-03-24:0)Branch8484:0,(6624-EPI_ISL_2345500_cl3_P.1_2021-03-23:0,6629-EPI_ISL_2345506_cl3_P.1_2021-03-24:0)Branch8485:0)Branch8602:0,((6633-EPI_ISL_2345510_cl3_P.1_2021-03-24:0,6673-EPI_ISL_2345553_cl3_P.1_2021-03-22:0)Branch8486:0,(6687-EPI_ISL_2345569_cl3_P.1_2021-03-22:0,6706-EPI_ISL_2345588_cl3_P.1_2021-03-23:0)Branch8487:0)Branch8603:0)Branch8661:0)Branch8690:0,((((6720-EPI_ISL_2345602_cl3_P.1_2021-03-22:0,6724-EPI_ISL_2345607_cl3_P.1_2021-03-26:0)Branch8488:0,(6726-EPI_ISL_2345609_cl3_P.1_2021-03-26:0,6732-EPI_ISL_2345616_cl3_P.1_2021-03-21:0)Branch8489:0)Branch8604:0,((6736-EPI_ISL_2345621_cl3_P.1_2021-03-21:0,6751-EPI_ISL_2345638_cl3_P.1_2021-03-22:0)Branch8490:0,(6809-EPI_ISL_2345701_cl3_P.1.2_2021-05-03:0,6984-EPI_ISL_2345885_cl3_P.1_2021-04-04:0)Branch8491:0)Branch8605:0)Branch8662:0,(((6987-EPI_ISL_2345896_cl3_P.1_2021-04-04:0,6988-EPI_ISL_2345897_cl3_P.1_2021-04-04:0)Branch8492:0,(6993-EPI_ISL_2345907_cl3_P.1_2021-04-20:0,7042-EPI_ISL_2345971_cl3_P.1_2021-04-07:0)Branch8493:0)Branch8606:0,((7049-EPI_ISL_2345991_cl3_P.1_2021-04-07:0,7066-EPI_ISL_2346021_cl3_P.1_2021-04-05:0)Branch8494:0,(7082-EPI_ISL_2346044_cl3_P.1_2021-04-06:0,7120-EPI_ISL_2346086_cl3_P.1_2021-04-15:0)Branch8495:0)Branch8607:0)Branch8663:0)Branch8691:0)Branch8705:0)Branch8712:0)Branch8716:0)Branch8718:0)Branch8717:0)Branch8713:0.021886)Branch8312:0.003519)Branch8311:0.0025132)Branch8310:0.0046387)Branch8309:0.0021237)Branch8308:0.003345)Branch8307:0.0016534)Branch8306:0.0011729)Branch8302:0.00065698)Branch8299:0.00047787)Branch8297:0.00094257)Branch8295:0.0004785)Branch8291:0.0010769)Branch8286:0.00036415)Branch8284:0.00038657)Branch8282:0.00064957)Branch8279:0.00062395)Branch8275:0.000755)Branch8269:0.00061126)Branch8264:0.00033575)Branch8261:0.0001752)Branch8256:0.00063597)Branch8252:0.00014815)Branch8249:0.00036555)Branch8245:0.00020867)Branch8241:0.00027725)Branch8236:0.0005246)Branch8229:0.00057099)Branch8223:0.00057186)Branch8215:0.00066273)Branch8206:0.00056874)Branch8200:0.00098059)Branch8179:0.0010509)Branch8172:0.001532)Branch8154:0.00068704)Branch8146:0.0002867)Branch8143:0.00097287)Branch8134:0.00026263)Branch8132:0.00084003)Branch8123:0.0007704)Branch8111:0.00045759)Branch8107:0.00079695)Branch8099:0.00032665)Branch8097:0.0015238)Branch8088:0.00070974)Branch8078:0.000506)Branch8068:0.0011435)Branch8057:0.00024679)Branch8052:0.00024686)Branch8047:0.00068908)Branch8041:0.0022662)Branch8010:0.00061816)Branch8004:0.0030875)Branch7965:0.0013479)Branch7945:0.00055868)Branch7935:0.00097679)Branch7918:0.0011078)Branch7902:0.0021696)Branch7872:0.00034637)Branch7868:0.0027525)Branch7838:0.0040597)Branch7789:0.00017901)Branch7787:0.0042845)Branch7736:0.0023646)Branch7716:0.00081239)Branch7709:0.0017945)Branch7690:0.0023807)Branch7673:0.0027162)Branch7649:0.0032501)Branch7612:0.00084691)Branch7601:0.0007261)Branch7588:0.00037502)Branch7584:0.00089403)Branch7570:0.00098334)Branch7553:0.00046416)Branch7547:0.0017553)Branch7514:0.0015655)Branch7484:0.0014408)Branch7452:0.0023493)Branch7405:0.0024783)Branch7346:0.0057391)Branch7184:0.013316)Branch6767:0.011909)Branch6498:0.014198)Branch6227:0.019568)Branch5894:0.045606)Branch4874:0.10202)Branch3992:0.01057)Root;
```
