## Supplementary5_6_and_7_phylogenetics_trees for "Genomic landscape of SARS-CoV-2 pandemic in Brazil suggests an external P.1 variant origin": Supplementary6_BRtree8kDNA_65k.nwk

```
(((8636-EPI_ISL_943985_cl6_B.1.1.28_2020-10-26:0.87247,(((8177-EPI_ISL_792567_cl6_B.1.1_2020-06-10:0.68596,(((1071-EPI_ISL_1213463_cl4_B.1.1_2020-12-01:0.59124,(8208-EPI_ISL_792601_cl4_B.1.1_2020-11-04:0.18873,(8207-EPI_ISL_792600_cl4_B.1.1_2020-11-04:0.10709,8230-EPI_ISL_792623_cl4_B.1.1_2020-10-09:0.10114)Branch88:0.10236)Branch183:0.37859)Branch1002:0.47355,((8206-EPI_ISL_792599_cl6_B.1.1_2020-10-19:0.32119,(8232-EPI_ISL_792625_cl6_B.1.1_2020-10-20:0.17103,8233-EPI_ISL_792626_cl6_B.1.1_2020-10-21:0.21822)Branch375:0.14889)Branch702:0.31577,(5372-EPI_ISL_2221873_cl6_B.1.1_2021-01-10:0.56448,5463-EPI_ISL_2241570_cl6_B.1.1_2020-11-26:0.41878)Branch1110:0.18728)Branch2512:0.25341)Branch3739:0.039294,(1237-EPI_ISL_1358314_cl6_B.1.1.28_2021-01-21:0.96935,((4661-EPI_ISL_2157587_cl1_B.1.1.28_2021-02-27:0.79942,(5435-EPI_ISL_2241535_cl1_B.1.1.28_2021-01-15:0.50426,(5450-EPI_ISL_2241557_cl1_B.1.1.28_2021-01-12:0.39951,5491-EPI_ISL_2241609_cl1_B.1.1.28_2021-01-06:0.31482)Branch1006:0.039049)Branch1217:0.16793)Branch2504:0.27977,(((71-EPI_ISL_1068102_cl6_B.1.1.28_2020-10-13:0.79267,((((76-EPI_ISL_1068107_cl1_B.1.1.28_2020-10-28:0.34989,226-EPI_ISL_1068257_cl1_B.1.1.28_2020-12-19:0.41067)Branch993:0.34387,((8250-EPI_ISL_792649_cl1_B.1.1.28_2020-11-17:0.54266,(8002-EPI_ISL_729852_cl1_B.1.1.28_2020-08-07:0.3329,8010-EPI_ISL_729861_cl1_B.1.1.28_2020-08-16:0.44638)Branch1799:0.098819)Branch2544:0.061208,((8216-EPI_ISL_792609_cl6_B.1.1_2020-08-20:0.50621,((8196-EPI_ISL_792587_cl6_B.1.1_2020-04-23:0.37159,(8199-EPI_ISL_792590_cl6_B.1.1_2020-04-21:0.23724,(8194-EPI_ISL_792585_cl6_B.1.1_2020-04-21:0.21027,(8185-EPI_ISL_792576_cl6_B.1.1_2020-04-17:0,8186-EPI_ISL_792577_cl6_B.1.1_2020-04-18:0)Branch598:0.16852)Branch1154:0.071519)Branch1521:0.053459)Branch1869:0.087463,(7968-EPI_ISL_729811_cl6_B.1.1_2020-03-22:0.44306,((7703-EPI_ISL_541378_cl6_B.1.1_2020-04-26:0.28566,(8174-EPI_ISL_792563_cl6_B.1.1_2020-05-25:0.078772,8175-EPI_ISL_792564_cl6_B.1.1_2020-05-25:0.085448)Branch653:0.25819)Branch1797:0.073943,(8184-EPI_ISL_792574_cl6_B.1.1_2020-04-23:0.35049,(8187-EPI_ISL_792578_cl6_B.1.1_2020-04-20:0.36263,(7709-EPI_ISL_541384_cl6_B.1.1_2020-04-27:0.34114,(7715-EPI_ISL_541393_cl6_B.1.1_2020-04-21:0.33013,(7375-EPI_ISL_427301_cl6_B.1.1_2020-03-11:0.25199,(8190-EPI_ISL_792581_cl6_B.1.1_2020-04-20:0.12131,(8193-EPI_ISL_792584_cl6_B.1.1_2020-04-21:0.08946,(8191-EPI_ISL_792582_cl6_B.1.1_2020-04-20:0.078746,(8189-EPI_ISL_792580_cl6_B.1.1_2020-04-20:0,8201-EPI_ISL_792592_cl6_B.1.1_2020-04-11:0)Branch618:0.085474)Branch855:0.018938)Branch907:0.038596)Branch1069:0.12506)Branch1748:0.019342)Branch1868:0.014164)Branch1975:0.0062248)Branch2019:0.020146)Branch2176:0.024751)Branch2365:0.020308)Branch2516:0.0039508)Branch2545:0.0051299)Branch2580:0.032745,((7992-EPI_ISL_729840_cl1_B.1.1.28_2020-05-28:0.31929,(8005-EPI_ISL_729856_cl1_B.1.1.28_2020-07-18:0.39008,(7697-EPI_ISL_541372_cl6_B.1.1.28_2020-03-27:0.34374,(7455-EPI_ISL_467366_cl1_B.1.1.28_2020-04-27:0.24893,(7366-EPI_ISL_427292_cl1_B.1.1.28_2020-03-18:0.1228,(7676-EPI_ISL_541343_cl1_B.1.1.28_2020-03-20:0.13997,((7677-EPI_ISL_541344_cl1_B.1.1.28_2020-03-19:0,7963-EPI_ISL_729805_cl1_B.1.1.28_2020-03-17:0)Branch682:0,(7964-EPI_ISL_729806_cl1_B.1.1.28_2020-03-16:0,7965-EPI_ISL_729808_cl1_B.1.1.28_2020-03-19:0)Branch683:0)Branch684:0.11251)Branch1033:0.025038)Branch1151:0.065441)Branch1470:0.083729)Branch2010:0.028041)Branch2229:0.017877)Branch2360:0.057014,(7962-EPI_ISL_729803_cl1_B.1.1.28_2020-08-14:0.45463,(707-EPI_ISL_1181499_cl4_B.1.1.33_2020-07-21:0.55244,8211-EPI_ISL_792604_cl6_B.1.1_2020-08-06:0.47003)Branch2318:0.032991)Branch2565:0.029061)Branch2750:0.0069412)Branch2796:0.02371)Branch2937:0.035471)Branch3140:0.037306,(((7987-EPI_ISL_729835_cl6_B.1.1_2020-05-20:0.46296,(7998-EPI_ISL_729848_cl6_B.1.1_2020-07-27:0.38668,8008-EPI_ISL_729859_cl6_B.1.1_2020-08-14:0.51514)Branch1621:0.027759)Branch1806:0.089059,(7976-EPI_ISL_729822_cl6_B.1.1_2020-05-06:0.40137,7986-EPI_ISL_729834_cl6_B.1.1_2020-04-20:0.45781)Branch2039:0.055382)Branch2488:0.12219,(8244-EPI_ISL_792641_cl6_B.1.1.372_2020-11-23:0.67462,(8228-EPI_ISL_792621_cl6_B.1.1_2020-09-30:0.26708,8235-EPI_ISL_792628_cl6_B.1.1_2020-11-04:0.23176)Branch647:0.44586)Branch3134:0.018435)Branch3243:0.018092)Branch3330:0.021916,(((69-EPI_ISL_1068100_cl6_B.1.1.378_2020-09-24:0.55747,(112-EPI_ISL_1068143_cl6_B.1.1.378_2020-12-03:0.4779,(184-EPI_ISL_1068215_cl6_B.1.1.378_2020-12-29:0.4785,((8553-EPI_ISL_918531_cl6_B.1.1.378_2020-11-10:0.31805,(8554-EPI_ISL_918532_cl6_B.1.1.378_2020-11-13:0.1513,8555-EPI_ISL_918533_cl6_B.1.1.378_2020-11-10:0.18078)Branch1309:0.078749)Branch1789:0.096032,((165-EPI_ISL_1068196_cl6_B.1.1.378_2020-12-22:0.31487,(8295-EPI_ISL_833134_cl6_B.1.1.378_2020-12-14:0.20932,(8293-EPI_ISL_833132_cl6_B.1.1.378_2020-12-10:0,(73-EPI_ISL_1068104_cl6_B.1.1.378_2020-10-22:0,221-EPI_ISL_1068252_cl6_B.1.1.378_2020-09-16:0)Branch688:0)Branch689:0.1682)Branch1359:0.073265)Branch1821:0.06335,(105-EPI_ISL_1068136_cl6_B.1.1.378_2020-11-18:0.41042,((92-EPI_ISL_1068123_cl6_B.1.1.378_2020-10-01:0.2664,93-EPI_ISL_1068124_cl6_B.1.1.378_2020-10-07:0.29129)Branch1188:0.11204,(94-EPI_ISL_1068125_cl6_B.1.1.378_2020-10-28:0.32479,(78-EPI_ISL_1068109_cl6_B.1.1.378_2020-12-22:0.22347,100-EPI_ISL_1068131_cl6_B.1.1.378_2020-11-12:0.32343)Branch1417:0.044081)Branch1693:0.025091)Branch1866:0.018171)Branch2013:0.040207)Branch2356:0.026878)Branch2571:0.0034464)Branch2584:0.022309)Branch2749:0.035878)Branch2972:0.022276,(187-EPI_ISL_1068218_cl6_B.1.1.28_2020-05-19:0.44821,((180-EPI_ISL_1068211_cl6_B.1.1.28_2020-06-08:0.28663,182-EPI_ISL_1068213_cl6_B.1.1.28_2020-06-10:0.27979)Branch1028:0.19687,(110-EPI_ISL_1068141_cl6_B.1.1.378_2020-11-30:0.38066,(211-EPI_ISL_1068242_cl6_B.1.1.28_2020-05-21:0.37548,(82-EPI_ISL_1068113_cl6_B.1.1.378_2020-12-30:0.25406,116-EPI_ISL_1068147_cl6_B.1.1.378_2020-12-11:0.23727)Branch1148:0.10232)Branch1733:0.035608)Branch1984:0.035218)Branch2284:0.096987)Branch2984:0.02096)Branch3113:0.056143,(104-EPI_ISL_1068135_cl1_B.1.1.28_2020-11-17:0.70783,((175-EPI_ISL_1068206_cl6_B.1.1.28_2020-07-23:0.16994,177-EPI_ISL_1068208_cl6_B.1.1.28_2020-07-24:0.22735)Branch608:0.17969,(59-EPI_ISL_1068090_cl6_B.1.1.28_2020-08-28:0.34872,(178-EPI_ISL_1068209_cl6_B.1.1.28_2020-07-29:0.38725,(115-EPI_ISL_1068146_cl6_B.1.1.28_2020-12-09:0.41038,174-EPI_ISL_1068205_cl6_B.1.1.28_2020-07-12:0.32826)Branch454:0.081868)Branch634:0.096208)Branch903:0.073648)Branch1245:0.31096)Branch3285:0.026911)Branch3406:0.0037644)Branch3419:0.029378)Branch3512:0.023827,((101-EPI_ISL_1068132_cl6_B.1.1.28_2020-11-13:0.91596,215-EPI_ISL_1068246_cl6_B.1.1.28_2020-06-11:0.48087)Branch2557:0.17208,(62-EPI_ISL_1068093_cl6_B.1.1.28_2020-09-01:0.67807,((151-EPI_ISL_1068182_cl6_B.1.1.28_2020-06-09:0.24127,183-EPI_ISL_1068214_cl6_B.1.1.28_2020-06-09:0.26737)Branch1283:0.24403,(186-EPI_ISL_1068217_cl6_B.1.1.28_2020-05-19:0.40592,(58-EPI_ISL_1068089_cl6_B.1.1.28_2020-08-18:0.36912,(137-EPI_ISL_1068168_cl6_B.1.1.28_2020-05-17:0.25886,213-EPI_ISL_1068244_cl6_B.1.1.28_2020-05-26:0.30337)Branch2254:0.052644)Branch2633:0.013613)Branch2732:0.042915)Branch2991:0.049602)Branch3276:0.06786)Branch3534:0.018097)Branch3581:0.047912,(8234-EPI_ISL_792627_cl6_B.1.1_2020-11-03:0.92771,((486-EPI_ISL_1161405_cl2_B.1.575_2021-01-00:0.98601,(1574-EPI_ISL_1465274_cl2_B.1.234_2021-01-03:0.95006,(498-EPI_ISL_1163693_cl2_B.1_2020-03-00:0.40649,(((7704-EPI_ISL_541379_cl2_B.1_2020-04-26:0.059483,7708-EPI_ISL_541383_cl2_B.1_2020-04-27:0.05934)Branch460:0.33467,(7702-EPI_ISL_541377_cl2_B.1_2020-04-26:0.1226,7705-EPI_ISL_541380_cl2_B.1_2020-04-27:0.11334)Branch762:0.21107)Branch1769:0.080197,((7443-EPI_ISL_467354_cl2_B.1_2020-04-24:0.46473,7700-EPI_ISL_541375_cl2_B.1_2020-03-12:0.33103)Branch1954:0.043097,(((7380-EPI_ISL_427306_cl2_B.1_2020-03-10:0.20986,7675-EPI_ISL_541341_cl2_B.1_2020-03-17:0.22067)Branch998:0.067795,(7678-EPI_ISL_541346_cl2_B.1_2020-03-26:0.36913,(7714-EPI_ISL_541389_cl2_B.1_2020-04-20:0.16908,(7706-EPI_ISL_541381_cl2_B.1_2020-04-27:0.1989,7712-EPI_ISL_541387_cl2_B.1_2020-04-24:0.15909)Branch604:0.040481)Branch705:0.12814)Branch1173:0.032616)Branch1348:0.1103,((7716-EPI_ISL_541395_cl2_B.1.212_2020-04-20:0.1657,7717-EPI_ISL_541396_cl2_B.1.212_2020-04-20:0.19565)Branch788:0.2337,(7674-EPI_ISL_541340_cl2_B.1.195_2020-03-17:0.50918,(7696-EPI_ISL_541371_cl2_B.1_2020-03-13:0.31773,(7680-EPI_ISL_541351_cl2_B.1_2020-04-05:0.22914,7970-EPI_ISL_729815_cl2_B.1_2020-03-27:0.18)Branch978:0.053301)Branch1236:0.11812)Branch1952:0.0051333)Branch1989:0.0089594)Branch2060:0.030171)Branch2314:0.011678)Branch2400:0.029178)Branch2621:0.089424)Branch3193:0.056731)Branch3446:0.052492,((7995-EPI_ISL_729845_cl1_B.1.1.28_2020-07-28:0.79019,(506-EPI_ISL_1163704_cl1_B.1.1.28_2020-07-00:0.5814,(509-EPI_ISL_1163709_cl1_B.1.1.28_2020-09-00:0.35424,510-EPI_ISL_1163710_cl1_B.1.1.28_2020-09-00:0.42681)Branch1291:0.28032)Branch3264:0.042541)Branch3440:0.034077,((8214-EPI_ISL_792607_cl6_B.1.1_2020-08-12:0.55994,((((503-EPI_ISL_1163700_cl4_B.1.1_2020-05-00:0.28363,505-EPI_ISL_1163702_cl4_B.1.1.161_2020-06-00:0.28512)Branch1418:0.15582,(500-EPI_ISL_1163696_cl4_B.1.1.161_2020-04-00:0.43256,(499-EPI_ISL_1163694_cl4_B.1.1.161_2020-03-00:0.35533,(501-EPI_ISL_1163697_cl4_B.1.1.161_2020-04-00:0.25037,(502-EPI_ISL_1163698_cl4_B.1.1.161_2020-05-00:0.12321,504-EPI_ISL_1163701_cl4_B.1.1.161_2020-06-00:0.1497)Branch876:0.15866)Branch1681:0.032499)Branch1899:0.051899)Branch2308:0.033516)Branch2566:0.074796,(8205-EPI_ISL_792597_cl6_B.1.1_2020-06-30:0.41866,8213-EPI_ISL_792606_cl6_B.1.1_2020-08-11:0.49063)Branch2591:0.069146)Branch3042:0.026562,((7683-EPI_ISL_541354_cl6_B.1.1.28_2020-04-07:0.41633,(7448-EPI_ISL_467359_cl6_B.1.1.28_2020-04-24:0.2089,7686-EPI_ISL_541359_cl6_B.1.1.28_2020-04-20:0.16974)Branch1254:0.20963)Branch2725:0.063416,(7445-EPI_ISL_467356_cl6_B.1.1.28_2020-04-24:0.41007,(7698-EPI_ISL_541373_cl6_B.59_2020-03-20:0.37308,(8176-EPI_ISL_792566_cl6_B.1.1_2020-06-16:0.34126,(7699-EPI_ISL_541374_cl6_B.1.1_2020-03-19:0.31132,8195-EPI_ISL_792586_cl6_B.1.1_2020-04-24:0.2933)Branch2133:0.023792)Branch2323:0.041105)Branch2614:0.032686)Branch2828:0.048794)Branch3116:0.014316)Branch3203:0.028032)Branch3338:0.035469,((8178-EPI_ISL_792568_cl6_B.1.1_2020-06-26:0.32239,8179-EPI_ISL_792569_cl6_B.1.1_2020-06-26:0.2781)Branch1004:0.36413,(((8229-EPI_ISL_792622_cl6_B.1.1_2020-10-08:0.44804,8241-EPI_ISL_792638_cl6_B.1.1_2020-11-11:0.42951)Branch1011:0.072099,(8221-EPI_ISL_792614_cl6_B.1.1_2020-09-21:0.30963,(8224-EPI_ISL_792617_cl6_B.1.1_2020-09-24:0.21502,8227-EPI_ISL_792620_cl6_B.1.1_2020-09-30:0.26841)Branch814:0.11916)Branch1317:0.012435)Branch1381:0.28333,(8223-EPI_ISL_792616_cl6_B.1.1_2020-09-23:0.43058,(8218-EPI_ISL_792611_cl6_B.1.1_2020-08-31:0.32856,(8222-EPI_ISL_792615_cl6_B.1.1_2020-09-21:0.26418,(8225-EPI_ISL_792618_cl6_B.1.1_2020-09-24:0.30774,(8220-EPI_ISL_792613_cl6_B.1.1_2020-09-16:0.14243,8226-EPI_ISL_792619_cl6_B.1.1_2020-09-24:0.17423)Branch592:0.1039)Branch874:0.012818)Branch923:0.0865)Branch1356:0.036641)Branch1569:0.24885)Branch3328:0.011188)Branch3379:0.026502)Branch3470:0.027548)Branch3556:0.021161)Branch3617:0.023755)Branch3670:0.01268)Branch3697:0.032325)Branch3758:0.0083437)Branch3777:0.018077)Branch3800:0.0090246)Branch3816:0.038745,((8346-EPI_ISL_848583_cl6_B.1.1.28_2020-05-04:0.60827,(117-EPI_ISL_1068148_cl6_B.1.1.28_2020-12-11:0.81349,((8257-EPI_ISL_801387_cl6_B.1.1.28_2020-09-12:0.31577,8258-EPI_ISL_801388_cl6_B.1.1.28_2020-09-12:0.3118)Branch456:0.38052,((106-EPI_ISL_1068137_cl6_B.1.1.28_2020-11-19:0.538,((130-EPI_ISL_1068161_cl6_B.1.1.28_2020-12-29:0.58253,((8266-EPI_ISL_801396_cl6_B.1.1.28_2020-11-12:0.39494,(8256-EPI_ISL_801386_cl6_B.1.1.28_2020-09-24:0.25429,(8261-EPI_ISL_801391_cl6_B.1.1.28_2020-11-12:0,8262-EPI_ISL_801392_cl6_B.1.1.28_2020-11-12:0)Branch113:0.23839)Branch458:0.072717)Branch622:0.071061,(8259-EPI_ISL_801389_cl6_B.1.1.28_2020-10-05:0.36471,(8264-EPI_ISL_801394_cl6_B.1.1.28_2020-10-29:0.13655,8265-EPI_ISL_801395_cl6_B.1.1.28_2020-11-03:0.18458)Branch202:0.27557)Branch724:0.034343)Branch824:0.054087)Branch1025:0.076045,((8267-EPI_ISL_801397_cl6_B.1.1.28_2020-08-24:0,8268-EPI_ISL_801398_cl6_B.1.1.28_2020-08-24:0)Branch102:0.48873,(103-EPI_ISL_1068134_cl6_B.1.1.28_2020-11-17:0.17981,(8260-EPI_ISL_801390_cl6_B.1.1.28_2020-10-23:0,8263-EPI_ISL_801393_cl6_B.1.1.28_2020-10-29:0)Branch97:0.17292)Branch288:0.32594)Branch1189:0.045547)Branch1441:0.010653)Branch1509:0.057441,((65-EPI_ISL_1068096_cl6_B.1.1.28_2020-09-17:0.26001,161-EPI_ISL_1068192_cl6_B.1.1.28_2020-10-19:0.34484)Branch783:0.18194,((8270-EPI_ISL_801400_cl6_B.1.1.28_2020-09-14:0.45566,8271-EPI_ISL_801401_cl6_B.1.1.28_2020-09-15:0.46486)Branch989:0.094831,(8269-EPI_ISL_801399_cl6_B.1.1.28_2020-06-09:0.52344,(8272-EPI_ISL_801402_cl6_B.1.1.28_2020-05-03:0.32212,8273-EPI_ISL_801403_cl6_B.1.1.28_2020-05-12:0.35173)Branch1084:0.031053)Branch1255:0.046283)Branch1514:0.025682)Branch1707:0.033647)Branch1985:0.041017)Branch2406:0.040026)Branch2787:0.069221)Branch3307:0.18866,((121-EPI_ISL_1068152_cl6_B.1.1.28_2020-12-23:0.63669,2105-EPI_ISL_1661251_cl6_B.1.1.28_2020-11-09:0.50441)Branch2352:0.28176,(((98-EPI_ISL_1068129_cl6_B.1.1_2020-11-11:0.27445,99-EPI_ISL_1068130_cl6_B.1.1_2020-11-11:0.36729)Branch1399:0.29687,(8212-EPI_ISL_792605_cl6_B.1.1.28_2020-08-10:0.7312,(8003-EPI_ISL_729853_cl6_B.1.1.28_2020-08-12:0.50556,(7404-EPI_ISL_456088_cl6_B.1.1.28_2020-04-06:0.38247,7711-EPI_ISL_541386_cl6_B.1.1.28_2020-04-24:0.32712)Branch2675:0.053581)Branch3059:0.048525)Branch3355:0.040492)Branch3515:0.078323,(159-EPI_ISL_1068190_cl6_B.1.1.28_2020-07-25:0.53711,(5498-EPI_ISL_2245069_cl6_B.1.1.28_2020-12-06:0.58812,8292-EPI_ISL_833131_cl6_B.1.1.28_2020-12-01:0.62417)Branch3164:0.084306)Branch3550:0.067386)Branch3727:0.0323)Branch3784:0.032402)Branch3831:0.03003)Branch3891:0.083651,(((4101-EPI_ISL_2017258_cl6_B.1.1.28_2020-12-29:0.21408,4107-EPI_ISL_2017266_cl6_B.1.1.28_2020-12-29:0.17582)Branch388:0.64626,(8629-EPI_ISL_943974_cl6_B.1.1.28_2020-09-25:0.53252,(859-EPI_ISL_1182609_cl6_B.1.1.28_2020-12-02:0.52881,8634-EPI_ISL_943981_cl6_B.1.1.28_2020-10-14:0.4894)Branch3517:0.015414)Branch3565:0.067443)Branch3740:0.13841,(((8613-EPI_ISL_943586_cl6_B.1.1_2020-08-07:0.64261,(7960-EPI_ISL_729801_cl6_B.1.1.28_2020-07-13:0.51237,8587-EPI_ISL_930857_cl6_B.1.1.28_2020-07-23:0.35829)Branch3347:0.14199)Branch3762:0.10306,((22-EPI_ISL_1040832_cl6_B.1.1.28_2020-10-01:0.72231,38-EPI_ISL_1040850_cl6_B.1.1.28_2020-07-22:0.59133)Branch3547:0.17356,((8326-EPI_ISL_848563_cl6_B.1.1.28_2020-07-10:0.63381,(8329-EPI_ISL_848566_cl6_B.1.1.28_2020-06-26:0.48181,(8325-EPI_ISL_848562_cl6_B.1.1.28_2020-07-10:0.4358,(8382-EPI_ISL_848621_cl6_B.1.1.28_2020-04-16:0.41484,(8379-EPI_ISL_848618_cl6_B.1.1.28_2020-04-25:0.33227,((8372-EPI_ISL_848611_cl6_B.1.1.28_2020-06-11:0.39065,(8355-EPI_ISL_848592_cl6_B.1.1.28_2020-04-15:0.3351,(8350-EPI_ISL_848587_cl6_B.1.1.28_2020-04-24:0.22695,(8353-EPI_ISL_848590_cl6_B.1.1.28_2020-04-17:0.1435,(8351-EPI_ISL_848588_cl6_B.1.1.28_2020-04-23:0.10258,8381-EPI_ISL_848620_cl6_B.1.1.28_2020-04-24:0.12962)Branch1670:0.019198)Branch1837:0.063683)Branch2465:0.062194)Branch2953:0.018118)Branch3082:0.071814,((8348-EPI_ISL_848585_cl6_B.1.1.28_2020-04-28:0.36379,(7424-EPI_ISL_458141_cl6_B.1.1.28_2020-04-26:0.28732,(7430-EPI_ISL_458147_cl6_B.1.1.28_2020-04-24:0.28644,(8356-EPI_ISL_848593_cl6_B.1.1.28_2020-04-15:0.25484,((8461-EPI_ISL_861896_cl6_B.1.1.28_2020-04-14:0.11043,8470-EPI_ISL_861905_cl6_B.1.1.28_2020-04-05:0.12564)Branch2327:0.082701,(7631-EPI_ISL_524786_cl6_B.1.1.28_2020-05-01:0.22917,(8334-EPI_ISL_848571_cl6_B.1.1.28_2020-05-29:0.21571,(7628-EPI_ISL_524783_cl6_B.1.1.28_2020-04-28:0.19248,(7429-EPI_ISL_458146_cl6_B.1.1.28_2020-04-23:0.14373,(8328-EPI_ISL_848565_cl6_B.1.1.28_2020-07-03:0.089574,((8383-EPI_ISL_848622_cl6_B.1.1.28_2020-04-15:0,8385-EPI_ISL_848624_cl6_B.1.1.28_2020-03-31:0)Branch1288:0,((7423-EPI_ISL_458140_cl6_B.1.1.28_2020-04-07:0,7632-EPI_ISL_524787_cl6_B.1.1.28_2020-04-15:0)Branch1286:0,(8376-EPI_ISL_848615_cl6_B.1.1.28_2020-05-05:0,8378-EPI_ISL_848617_cl6_B.1.1.28_2020-04-25:0)Branch1287:0)Branch1289:0)Branch1290:0.076802)Branch1827:0.060646)Branch2433:0.028261)Branch2685:0.022086)Branch2860:0.010113)Branch2927:0.0098438)Branch2986:0.016306)Branch3096:0.012913)Branch3194:0.0087243)Branch3246:0.021187)Branch3354:0.016084,(7630-EPI_ISL_524785_cl6_B.1.1.28_2020-05-05:0.3857,8345-EPI_ISL_848582_cl6_B.1.1.28_2020-05-05:0.39338)Branch3403:0.0068141)Branch3428:0.010457)Branch3459:0.0070885)Branch3489:0.010971)Branch3527:0.021919)Branch3592:0.043587)Branch3699:0.039939)Branch3783:0.073307,((17-EPI_ISL_1040827_cl6_B.1.1.28_2020-10-05:0.69996,(464-EPI_ISL_1139054_cl6_B.1.1.28_2020-05-17:0.26879,((37-EPI_ISL_1040849_cl6_B.1.1.28_2020-07-23:0.20976,(35-EPI_ISL_1040847_cl6_B.1.1.28_2020-07-31:0.22608,426-EPI_ISL_1121329_cl6_B.1.1.28_2020-07-03:0.16531)Branch1574:0.038015)Branch1877:0.077486,(23-EPI_ISL_1040834_cl6_B.1.1.28_2020-09-19:0.28504,34-EPI_ISL_1040846_cl6_B.1.1.28_2020-08-17:0.29688)Branch2243:0.043907)Branch2680:0.061054)Branch3137:0.1189)Branch3640:0.12268,(((1670-EPI_ISL_1469588_cl6_B.1.1.28_2020-06-30:0.18534,(1654-EPI_ISL_1469570_cl6_B.1.1.28_2020-06-23:0.19006,(1691-EPI_ISL_1469616_cl6_B.1.1.28_2020-06-02:0.08186,1787-EPI_ISL_1469792_cl6_B.1.1.28_2020-06-10:0.085)Branch1264:0.072025)Branch1717:0.050253)Branch2158:0.20845,(871-EPI_ISL_1182623_cl6_B.1.1.28_2020-11-19:0.6019,1709-EPI_ISL_1469642_cl6_B.1.1.28_2020-10-17:0.66488)Branch2965:0.10525)Branch3531:0.13923,(8631-EPI_ISL_943978_cl6_B.1.1.28_2020-10-08:0.63825,((7724-EPI_ISL_574579_cl6_B.1.1.28_2020-04-24:0.4978,(41-EPI_ISL_1063789_cl6_B.1.1.28_2020-06-23:0.49016,7647-EPI_ISL_527856_cl6_B.1.1.28_2020-04-16:0.37374)Branch3678:0.033757)Branch3755:0.019383,(8487-EPI_ISL_875545_cl6_B.1.1.28_2020-03-09:0.6314,((20-EPI_ISL_1040830_cl6_B.1.1.28_2020-10-02:0.46016,30-EPI_ISL_1040841_cl6_B.1.1.28_2020-08-28:0.47383)Branch3634:0.061536,((5864-EPI_ISL_2308452_cl6_B.1.1.28_2020-11-23:0.539,8639-EPI_ISL_943988_cl6_B.1.1.28_2020-06-24:0.33828)Branch3486:0.091911,(7597-EPI_ISL_523957_cl6_B.1.1.28_2020-04-04:0.47464,((375-EPI_ISL_1117408_cl6_B.1.1.28_2020-06-02:0.4335,(7836-EPI_ISL_717811_cl6_B.1.1.28_2020-04-16:0.44325,(8129-EPI_ISL_776752_cl6_B.1.1.28_2020-03-24:0.373,(8672-EPI_ISL_978525_cl6_B.1.1.28_2020-04-19:0.31551,((7670-EPI_ISL_534320_cl6_B.1.1.28_2020-05-05:0.25629,8163-EPI_ISL_792108_cl6_B.1.1.28_2020-04-17:0.2338)Branch3221:0.050713,(8698-EPI_ISL_985172_cl6_B.1.1.28_2020-08-19:0.26114,(7624-EPI_ISL_524464_cl6_B.1.1.28_2020-03-21:0.20562,(7465-EPI_ISL_468311_cl6_B.1.1.28_2020-03-26:0.17127,((7604-EPI_ISL_523969_cl6_B.1.1.28_2020-03-31:0.057275,8405-EPI_ISL_861639_cl6_B.1.1.28_2020-04-23:0.058105)Branch2036:0.054641,(7478-EPI_ISL_471545_cl6_B.1.1.28_2020-03-22:0.09035,8403-EPI_ISL_861636_cl6_B.1.1.28_2020-03-27:0.077684)Branch2331:0.024589)Branch2570:0.059363)Branch3002:0.022348)Branch3150:0.041512)Branch3384:0.01926)Branch3451:0.017967)Branch3514:0.0061893)Branch3536:0.02138)Branch3601:0.020213)Branch3650:0.0099184,(7733-EPI_ISL_574598_cl6_B.1.1.28_2020-06-20:0.45281,8162-EPI_ISL_792107_cl6_B.1.1.28_2020-03-31:0.40969)Branch3663:0.0040542)Branch3671:0.010101)Branch3691:0.016129)Branch3730:0.018955)Branch3760:0.001547)Branch3766:0.011284)Branch3787:0.011731)Branch3801:0.016397)Branch3830:0.024007)Branch3884:0.017364)Branch3905:0.0022933)Branch3910:0.019029)Branch3948:0.019027,(8537-EPI_ISL_918515_cl6_B.1.1.28_2020-11-18:0.69846,(1163-EPI_ISL_1303499_cl6_B.1.1.28_2021-01-18:0.34,4114-EPI_ISL_2017275_cl6_B.1.1.28_2020-12-03:0.37838)Branch2041:0.40101)Branch3951:0.015172)Branch3980:0.0034436)Branch3986:0.027686)Branch4046:0.0092336)Branch4066:0.046745,((3730-EPI_ISL_1967009_cl6_B.1.1.28_2021-04-06:0.63719,(6206-EPI_ISL_2344995_cl11_B.1.1_2021-04-23:0.7726,((1427-EPI_ISL_1445241_cl11_B.1.1.7_2021-02-25:0.50082,4676-EPI_ISL_2170899_cl11_B.1.1.7_2021-02-27:0.54489)Branch130:0.60406,(((2015-EPI_ISL_1583705_cl11_B.1.1.7_2021-03-05:0.51473,((5751-EPI_ISL_2293016_cl11_B.1.1.7_2021-03-03:0.48536,(1094-EPI_ISL_1239121_cl11_B.1.1.7_2021-02-03:0.35601,5753-EPI_ISL_2293019_cl11_B.1.1.7_2021-03-06:0.43276)Branch529:0.050813)Branch649:0.06793,(2017-EPI_ISL_1583710_cl11_B.1.1.7_2021-02-09:0.36417,(2003-EPI_ISL_1583662_cl11_B.1.1.7_2021-02-10:0.14837,5458-EPI_ISL_2241565_cl11_B.1.1.7_2021-02-10:0.14598)Branch273:0.20533)Branch673:0.061385)Branch848:0.063602)Branch1118:0.089613,((7039-EPI_ISL_2345968_cl11_B.1.1.7_2021-04-06:0.50104,7057-EPI_ISL_2346006_cl11_B.1.1.7_2021-04-07:0.53117)Branch379:0.33497,((2281-EPI_ISL_1752644_cl11_B.1.1.7_2021-04-05:0.70353,((3785-EPI_ISL_1967074_cl11_B.1.1.7_2021-04-04:0.36871,7048-EPI_ISL_2345990_cl11_B.1.1.7_2021-04-06:0.36114)Branch136:0.24877,(((5305-EPI_ISL_2209824_cl11_B.1.1.7_2021-03-29:0,6438-EPI_ISL_2345301_cl11_B.1.1.7_2021-03-29:0)Branch32:0.43409,(6232-EPI_ISL_2345032_cl11_B.1.1.7_2021-04-23:0.46082,(3472-EPI_ISL_1966689_cl11_B.1.1.7_2021-04-05:0.25836,7083-EPI_ISL_2346045_cl11_B.1.1.7_2021-04-07:0.2668)Branch201:0.096674)Branch328:0.054897)Branch414:0.03737,(4033-EPI_ISL_2003170_cl11_B.1.1.7_2021-03-21:0.53211,(1461-EPI_ISL_1464626_cl11_B.1.1.7_2021-03-10:0.53421,(6231-EPI_ISL_2345031_cl11_B.1.1.7_2021-04-23:0.61798,((6252-EPI_ISL_2345062_cl11_B.1.1.7_2021-04-25:0.18721,6253-EPI_ISL_2345063_cl11_B.1.1.7_2021-04-25:0.17549)Branch24:0.29268,(3780-EPI_ISL_1967068_cl11_B.1.1.7_2021-04-04:0.21194,3784-EPI_ISL_1967073_cl11_B.1.1.7_2021-04-04:0.19663)Branch58:0.16633)Branch151:0.14698)Branch351:0.027813)Branch393:0.0189)Branch425:0.031525)Branch487:0.017444)Branch523:0.11868)Branch835:0.12892,(((3883-EPI_ISL_1967196_cl11_B.1.1.7_2021-04-08:0.66669,(3306-EPI_ISL_1966503_cl11_B.1.1.7_2021-03-30:0.44994,3308-EPI_ISL_1966505_cl11_B.1.1.7_2021-03-30:0.38923)Branch405:0.086817)Branch582:0.17072,((((8589-EPI_ISL_940610_cl11_B.1.1.7_2021-01-22:0.28415,8590-EPI_ISL_940611_cl11_B.1.1.7_2021-01-22:0.27558)Branch140:0.15531,(3039-EPI_ISL_1966221_cl11_B.1.1.7_2021-03-14:0.36147,(3054-EPI_ISL_1966237_cl11_B.1.1.7_2021-03-15:0.40136,(2927-EPI_ISL_1966099_cl11_B.1.1.7_2021-02-27:0.34743,8515-EPI_ISL_906073_cl11_B.1.1.7_2021-01-19:0.27872)Branch199:0.037631)Branch241:0.036965)Branch290:0.03835)Branch352:0.13443,(1375-EPI_ISL_1445186_cl11_B.1.1.7_2021-03-14:0.48641,1439-EPI_ISL_1445253_cl11_B.1.1.7_2021-02-25:0.45503)Branch391:0.10789)Branch614:0.14111,((6057-EPI_ISL_2344799_cl11_B.1.1.7_2021-04-19:0.63309,(1269-EPI_ISL_1381067_cl11_B.1.1.7_2021-01-14:0.36576,6780-EPI_ISL_2345670_cl11_B.1.1.7_2021-05-06:0.52178)Branch489:0.069327)Branch648:0.039777,(((6082-EPI_ISL_2344829_cl11_B.1.1.7_2021-04-19:0.43367,(6693-EPI_ISL_2345575_cl11_B.1.1.7_2021-03-23:0.28998,(6682-EPI_ISL_2345564_cl11_B.1.1.7_2021-03-22:0,(2316-EPI_ISL_1795068_cl11_B.1.1.7_2021-03-22:0,2318-EPI_ISL_1795070_cl11_B.1.1.7_2021-03-23:0)Branch17:0)Branch18:0.27188)Branch96:0.083172)Branch163:0.1242,(((3650-EPI_ISL_1966906_cl11_B.1.1.7_2021-04-05:0.24163,6053-EPI_ISL_2344794_cl11_B.1.1.7_2021-04-18:0.23798)Branch46:0.21453,(6675-EPI_ISL_2345556_cl11_B.1.1.7_2021-03-22:0.28242,(2315-EPI_ISL_1795067_cl11_B.1.1.7_2021-03-22:0.23461,((2317-EPI_ISL_1795069_cl11_B.1.1.7_2021-03-22:0,2319-EPI_ISL_1795071_cl11_B.1.1.7_2021-03-23:0)Branch11:0,(6685-EPI_ISL_2345567_cl11_B.1.1.7_2021-03-22:0,6695-EPI_ISL_2345577_cl11_B.1.1.7_2021-03-23:0)Branch12:0)Branch13:0.24954)Branch76:0.050658)Branch95:0.081105)Branch159:0.088618,(3462-EPI_ISL_1966678_cl11_B.1.1.7_2021-04-05:0.44615,(2314-EPI_ISL_1795066_cl11_B.1.1.7_2021-03-22:0,6671-EPI_ISL_2345551_cl11_B.1.1.7_2021-03-22:0)Branch9:0.46413)Branch226:0.038732)Branch278:0.037504)Branch333:0.18999,(1340-EPI_ISL_1445144_cl11_B.1.1.7_2021-03-08:0.40918,(3769-EPI_ISL_1967055_cl11_B.1.1.7_2021-04-06:0.29871,(2939-EPI_ISL_1966115_cl11_B.1.1.7_2021-03-08:0.089813,(2312-EPI_ISL_1795063_cl11_B.1.1.7_2021-03-21:0.062713,6457-EPI_ISL_2345324_cl11_B.1.1.7_2021-03-21:0.055751)Branch31:0.036098)Branch41:0.1863)Branch118:0.22596)Branch426:0.13388)Branch740:0.006489)Branch758:0.087609)Branch1089:0.018686)Branch1194:0.031149,(((4182-EPI_ISL_2017455_cl11_B.1.1.7_2021-03-30:0.60393,((3142-EPI_ISL_1966329_cl11_B.1.1.7_2021-03-25:0.31619,7052-EPI_ISL_2345995_cl11_B.1.1.7_2021-04-07:0.39952)Branch142:0.25532,(1877-EPI_ISL_1498263_cl11_B.1.1.7_2021-02-17:0.47516,7013-EPI_ISL_2345936_cl11_B.1.1.7_2021-04-20:0.46686)Branch331:0.11561)Branch542:0.14349)Branch957:0.031681,(((910-EPI_ISL_1201894_cl11_B.1.1.7_2021-01-05:0.55408,2094-EPI_ISL_1628371_cl11_B.1.1.7_2021-03-12:0.60022)Branch771:0.02467,((8501-EPI_ISL_882667_cl11_B.1.1.7_2021-01-08:0.52531,(4760-EPI_ISL_2187752_cl11_B.1.1.7_2021-01-29:0.55232,(7257-EPI_ISL_2385591_cl11_B.1.1.7_2021-05-06:0.50251,(4813-EPI_ISL_2187827_cl11_B.1.1.7_2021-03-01:0.36506,(4124-EPI_ISL_2017291_cl11_B.1.1.7_2021-02-19:0.21498,(4794-EPI_ISL_2187799_cl11_B.1.1.7_2021-02-18:0,4795-EPI_ISL_2187800_cl11_B.1.1.7_2021-02-18:0)Branch73:0.16665)Branch209:0.12799)Branch385:0.10594)Branch590:0.048358)Branch722:0.011695)Branch751:0.022988,((8498-EPI_ISL_882664_cl11_B.1.1.7_2020-12-31:0.32913,(8497-EPI_ISL_882663_cl11_B.1.1.7_2020-12-31:0.35902,8591-EPI_ISL_940612_cl11_B.1.1.7_2021-01-15:0.27079)Branch253:0.027151)Branch289:0.23302,((8046-EPI_ISL_763074_cl11_B.1.1.7_2020-12-21:0.46424,(4186-EPI_ISL_2017466_cl11_B.1.1.7_2021-02-17:0.32634,4863-EPI_ISL_2187889_cl11_B.1.1.7_2021-03-16:0.28594)Branch358:0.11459)Branch575:0.056282,(7101-EPI_ISL_2346066_cl11_B.1.1.7_2021-03-02:0.51203,(3123-EPI_ISL_1966309_cl11_B.1.1.7_2021-03-21:0.46514,8519-EPI_ISL_906078_cl11_B.1.1.7_2021-01-20:0.42029)Branch507:0.039044)Branch591:0.049875)Branch728:0.019238)Branch779:0.013034)Branch820:0.0093872)Branch849:0.039071,(3438-EPI_ISL_1966653_cl11_B.1.1.7_2021-04-05:0.60348,3934-EPI_ISL_1967254_cl11_B.1.1.7_2021-04-19:0.5607)Branch905:0.019504)Branch986:0.02371)Branch1114:0.020462,((((4776-EPI_ISL_2187774_cl11_B.1.1.7_2021-02-08:0.49554,(7307-EPI_ISL_2385696_cl11_B.1.1.7_2021-04-25:0.28995,(4287-EPI_ISL_2101397_cl11_B.1.1.7_2021-04-22:0.15962,4288-EPI_ISL_2101398_cl11_B.1.1.7_2021-04-22:0.14749)Branch52:0.19374)Branch155:0.25048)Branch551:0.042472,(((7249-EPI_ISL_2385582_cl11_B.1.1.7_2021-05-06:0.51124,(4283-EPI_ISL_2101393_cl11_B.1.1.7_2021-04-20:0.40055,(2812-EPI_ISL_1858726_cl11_B.1.1.7_2021-04-14:0.38653,(4290-EPI_ISL_2101400_cl11_B.1.1.7_2021-04-21:0.24895,(4289-EPI_ISL_2101399_cl11_B.1.1.7_2021-04-21:0.11744,4291-EPI_ISL_2101401_cl11_B.1.1.7_2021-04-21:0.13395)Branch70:0.13702)Branch157:0.099745)Branch285:0.020074)Branch316:0.053869)Branch402:0.04956,((7209-EPI_ISL_2385502_cl11_B.1.1.7_2021-05-03:0.14647,7210-EPI_ISL_2385503_cl11_B.1.1.7_2021-05-03:0.18919)Branch62:0.36359,(4292-EPI_ISL_2101402_cl11_B.1.1.7_2021-04-21:0.49487,(2154-EPI_ISL_1664184_cl11_B.1.1.7_2021-03-27:0.10789,2155-EPI_ISL_1664185_cl11_B.1.1.7_2021-03-28:0.10031)Branch71:0.29336)Branch381:0.053817)Branch477:0.011788)Branch499:0.063681,(2769-EPI_ISL_1858544_cl11_B.1.1.7_2021-04-11:0.49965,4284-EPI_ISL_2101394_cl11_B.1.1.7_2021-04-19:0.51272)Branch518:0.05311)Branch644:0.0039167)Branch654:0.13469,(5344-EPI_ISL_2210162_cl11_B.1.1.7_2021-04-22:0.84079,(((6222-EPI_ISL_2345015_cl11_B.1.1.7_2021-04-23:0.33613,(2321-EPI_ISL_1795073_cl11_B.1.1.7_2021-03-21:0,6739-EPI_ISL_2345624_cl11_B.1.1.7_2021-03-21:0)Branch23:0.31201)Branch150:0.35577,(2775-EPI_ISL_1858588_cl11_B.1.1.7_2021-04-14:0.66032,((6938-EPI_ISL_2345837_cl11_B.1.1.7_2021-04-30:0.30622,(2322-EPI_ISL_1795074_cl11_B.1.1.7_2021-03-22:0.12707,(6735-EPI_ISL_2345620_cl11_B.1.1.7_2021-03-21:0.096293,(2320-EPI_ISL_1795072_cl11_B.1.1.7_2021-03-21:0.05942,6740-EPI_ISL_2345625_cl11_B.1.1.7_2021-03-22:0.057672)Branch49:0.034226)Branch60:0.022584)Branch65:0.27636)Branch332:0.093463,(3522-EPI_ISL_1966750_cl11_B.1.1.7_2021-04-12:0.35537,8503-EPI_ISL_882670_cl11_B.1.1.7_2021-01-12:0.31046)Branch378:0.068482)Branch500:0.089412)Branch718:0.037048)Branch825:0.041428,(((4485-EPI_ISL_2157375_cl11_B.1.1.7_2021-03-01:0.46243,(4486-EPI_ISL_2157376_cl11_B.1.1.7_2021-03-09:0.12596,4983-EPI_ISL_2196184_cl11_B.1.1.7_2021-02-24:0.12486)Branch50:0.28808)Branch266:0.14991,((5042-EPI_ISL_2196244_cl11_B.1.1.7_2021-02-25:0.36622,(1958-EPI_ISL_1533977_cl11_B.1.1.7_2021-01-27:0.30469,(1963-EPI_ISL_1533990_cl11_B.1.1.7_2021-01-17:0.24845,1970-EPI_ISL_1533997_cl11_B.1.1.7_2021-02-02:0.26181)Branch29:0.18443)Branch93:0.097862)Branch191:0.17078,(1275-EPI_ISL_1402430_cl11_B.1.1.7_2021-01-21:0.34061,5040-EPI_ISL_2196241_cl11_B.1.1.7_2021-03-03:0.47556)Branch264:0.10694)Branch432:0.046947)Branch522:0.1457,((((3362-EPI_ISL_1966574_cl11_B.1.1.7_2021-04-05:0.43594,(3211-EPI_ISL_1966404_cl11_B.1.1.7_2021-03-29:0.33929,(3209-EPI_ISL_1966402_cl11_B.1.1.7_2021-03-29:0.18125,3212-EPI_ISL_1966405_cl11_B.1.1.7_2021-03-29:0.15422)Branch40:0.16537)Branch106:0.21732)Branch380:0.068048,(3350-EPI_ISL_1966561_cl11_B.1.1.7_2021-04-05:0.47488,(6115-EPI_ISL_2344868_cl11_B.1.1.7_2021-04-20:0.43047,(2944-EPI_ISL_1966120_cl11_B.1.1.7_2021-03-09:0.41149,((2328-EPI_ISL_1795080_cl11_B.1.1.7_2021-03-24:0.16346,6634-EPI_ISL_2345511_cl11_B.1.1.7_2021-03-24:0.15532)Branch42:0.28293,(2327-EPI_ISL_1795079_cl11_B.1.1.7_2021-03-24:0.16926,6631-EPI_ISL_2345508_cl11_B.1.1.7_2021-03-24:0.16767)Branch74:0.19291)Branch236:0.052852)Branch304:0.01993)Branch338:0.060606)Branch442:0.0307)Branch504:0.021454,(3719-EPI_ISL_1966991_cl11_B.1.1.7_2021-04-05:0.5355,4286-EPI_ISL_2101396_cl11_B.1.1.7_2021-04-22:0.61052)Branch512:0.015099)Branch547:0.023562,(2736-EPI_ISL_1858357_cl11_B.1.1.7_2021-04-09:0.54887,(4172-EPI_ISL_2017430_cl11_B.1.1.7_2021-04-26:0.60584,(5633-EPI_ISL_2249453_cl11_B.1.1.7_2021-02-08:0.41579,((4918-EPI_ISL_2187951_cl11_B.1.1.7_2021-04-06:0.32598,(4852-EPI_ISL_2187875_cl11_B.1.1.7_2021-03-10:0.16649,5378-EPI_ISL_2222892_cl11_B.1.1.7_2021-03-09:0.19212)Branch78:0.070491)Branch111:0.18284,(2125-EPI_ISL_1664138_cl11_B.1.1.7_2021-03-26:0.38784,(4285-EPI_ISL_2101395_cl11_B.1.1.7_2021-04-21:0.45348,(2873-EPI_ISL_1858969_cl11_B.1.1.7_2021-03-26:0.17261,2874-EPI_ISL_1858971_cl11_B.1.1.7_2021-03-25:0.18756)Branch61:0.24438)Branch274:0.02457)Branch305:0.020439)Branch339:0.043968)Branch413:0.035364)Branch484:0.049698)Branch581:0.0068203)Branch605:0.10795)Branch909:0.013691)Branch967:0.015557)Branch1039:0.017484)Branch1140:0.012448,((5198-EPI_ISL_2209240_cl11_B.1.1.7_2021-04-12:0.73518,(5746-EPI_ISL_2293010_cl11_B.1.1.7_2021-02-14:0.43733,(2762-EPI_ISL_1858502_cl11_B.1.1.7_2021-04-12:0.41809,7339-EPI_ISL_2385756_cl11_B.1.1.7_2021-04-26:0.31103)Branch330:0.13716)Branch589:0.081041)Branch817:0.084703,(3948-EPI_ISL_1967272_cl11_B.1.1.7_2021-04-19:0.6193,((6075-EPI_ISL_2344821_cl11_B.1.1.7_2021-04-20:0.52261,(4014-EPI_ISL_2003150_cl11_B.1.1.7_2021-03-17:0.41533,(((6279-EPI_ISL_2345096_cl11_B.1.1.7_2021-04-26:0.35878,6341-EPI_ISL_2345172_cl11_B.1.1.7_2021-04-26:0.33917)Branch149:0.11706,((2323-EPI_ISL_1795075_cl11_B.1.1.7_2021-03-22:0.062613,7024-EPI_ISL_2345948_cl11_B.1.1.7_2021-03-22:0.055851)Branch19:0.43281,(((2325-EPI_ISL_1795077_cl11_B.1.1.7_2021-03-22:0,7030-EPI_ISL_2345955_cl11_B.1.1.7_2021-03-22:0)Branch7:0.46585,(3353-EPI_ISL_1966564_cl11_B.1.1.7_2021-04-05:0.42642,(3356-EPI_ISL_1966568_cl11_B.1.1.7_2021-04-05:0.41652,(3259-EPI_ISL_1966453_cl11_B.1.1.7_2021-03-29:0.32907,3263-EPI_ISL_1966457_cl11_B.1.1.7_2021-03-29:0.36134)Branch123:0.026447)Branch153:0.011017)Branch162:0.018396)Branch196:0.028571,((5219-EPI_ISL_2209332_cl11_B.1.1.7_2021-05-03:0.32018,(2324-EPI_ISL_1795076_cl11_B.1.1.7_2021-03-22:0,7026-EPI_ISL_2345950_cl11_B.1.1.7_2021-03-22:0)Branch15:0.34059)Branch122:0.061482,(5366-EPI_ISL_2210292_cl11_B.1.1.7_2021-05-03:0.38319,(3376-EPI_ISL_1966588_cl11_B.1.1.7_2021-04-05:0.22612,(3526-EPI_ISL_1966754_cl11_B.1.1.7_2021-04-15:0.084993,3616-EPI_ISL_1966862_cl11_B.1.1.7_2021-04-08:0.08535)Branch35:0.17787)Branch101:0.059645)Branch148:0.039203)Branch205:0.023031)Branch222:0.036568)Branch271:0.019293)Branch298:0.02122,(3254-EPI_ISL_1966447_cl11_B.1.1.7_2021-03-29:0.49704,3265-EPI_ISL_1966459_cl11_B.1.1.7_2021-03-29:0.46218)Branch311:0.011536)Branch329:0.0067071)Branch340:0.038424)Branch400:0.032008,((3365-EPI_ISL_1966577_cl11_B.1.1.7_2021-04-05:0.4995,((3358-EPI_ISL_1966570_cl11_B.1.1.7_2021-04-05:0.41862,3363-EPI_ISL_1966575_cl11_B.1.1.7_2021-04-05:0.37003)Branch120:0.12332,((6313-EPI_ISL_2345137_cl11_B.1.1.7_2021-04-26:0.38125,(3256-EPI_ISL_1966449_cl11_B.1.1.7_2021-03-29:0.28068,3257-EPI_ISL_1966450_cl11_B.1.1.7_2021-03-29:0.2695)Branch91:0.065012)Branch135:0.046804,(6314-EPI_ISL_2345138_cl11_B.1.1.7_2021-04-26:0.42876,6315-EPI_ISL_2345140_cl11_B.1.1.7_2021-04-26:0.38766)Branch158:0.027666)Branch206:0.055547)Branch267:0.036639)Branch318:0.062128,((6813-EPI_ISL_2345705_cl11_B.1.1.7_2021-05-03:0.25765,6951-EPI_ISL_2345850_cl11_B.1.1.7_2021-05-03:0.25072)Branch45:0.38117,(4687-EPI_ISL_2170935_cl11_B.1.1.7_2021-03-29:0.48645,((6976-EPI_ISL_2345876_cl11_B.1.1.7_2021-05-03:0.54168,(5337-EPI_ISL_2210103_cl11_B.1.1.7_2021-04-08:0,5993-EPI_ISL_2344705_cl11_B.1.1.7_2021-04-08:0)Branch8:0.53608)Branch292:0.02059,((3176-EPI_ISL_1966367_cl11_B.1.1.7_2021-03-29:0.41981,3261-EPI_ISL_1966455_cl11_B.1.1.7_2021-03-29:0.43347)Branch207:0.074467,(6797-EPI_ISL_2345687_cl11_B.1.1.7_2021-05-03:0.43139,((3898-EPI_ISL_1967215_cl11_B.1.1.7_2021-04-19:0.28391,(3379-EPI_ISL_1966591_cl11_B.1.1.7_2021-04-05:0.2562,(3258-EPI_ISL_1966451_cl11_B.1.1.7_2021-03-29:0.22145,6843-EPI_ISL_2345737_cl11_B.1.1.7_2021-05-03:0.22008)Branch92:0.036374)Branch116:0.028895)Branch138:0.023018,(3260-EPI_ISL_1966454_cl11_B.1.1.7_2021-03-29:0.29502,3354-EPI_ISL_1966566_cl11_B.1.1.7_2021-04-05:0.34065)Branch156:0.0091595)Branch166:0.066457)Branch250:0.032548)Branch295:0.018789)Branch324:0.012011)Branch342:0.032162)Branch394:0.016613)Branch419:0.020836)Branch462:0.20895)Branch1085:0.015898)Branch1176:0.0063823)Branch1211:0.0032601)Branch1228:0.024788)Branch1380:0.020709)Branch1504:0.010656)Branch1595:0.013144)Branch1703:0.04838,((6823-EPI_ISL_2345717_cl11_B.1.1.7_2021-04-30:0.49945,(1328-EPI_ISL_1445130_cl11_B.1.1.7_2021-03-08:0.38323,2996-EPI_ISL_1966174_cl11_B.1.1.7_2021-03-08:0.46803)Branch437:0.13832)Branch767:0.21557,((1367-EPI_ISL_1445175_cl11_B.1.1.7_2021-03-10:0.60757,(2954-EPI_ISL_1966130_cl11_B.1.1.7_2021-03-10:0.54223,(8391-EPI_ISL_860317_cl11_B.1.1.7_2021-01-07:0.26525,8392-EPI_ISL_860633_cl11_B.1.1.7_2021-01-07:0.29144)Branch133:0.24452)Branch508:0.17313)Branch1005:0.14226,(7148-EPI_ISL_2362273_cl11_B.1.1.7_2021-04-13:1.0629,(6883-EPI_ISL_2345780_cl11_B.1.1.7_2021-05-05:0.75884,(((1303-EPI_ISL_1445105_cl11_B.1.1.7_2021-03-08:0.32476,1317-EPI_ISL_1445119_cl11_B.1.1.7_2021-03-08:0.35147)Branch359:0.23514,(1940-EPI_ISL_1533708_cl11_B.1.1.7_2021-02-19:0.68689,(3493-EPI_ISL_1966714_cl11_B.1.1.7_2021-04-04:0.65347,(3159-EPI_ISL_1966350_cl11_B.1.1.7_2021-03-29:0.63156,((3240-EPI_ISL_1966433_cl11_B.1.1.7_2021-03-30:0.57398,((2313-EPI_ISL_1795064_cl11_B.1.1.7_2021-03-21:0.058136,6534-EPI_ISL_2345407_cl11_B.1.1.7_2021-03-21:0.060329)Branch56:0.34118,(7038-EPI_ISL_2345964_cl11_B.1.1.7_2021-04-05:0.48015,(8588-EPI_ISL_940609_cl11_B.1.1.7_2021-01-19:0.34057,(2964-EPI_ISL_1966141_cl11_B.1.1.7_2021-03-09:0.26526,2985-EPI_ISL_1966163_cl11_B.1.1.7_2021-03-09:0.26312)Branch180:0.10839)Branch312:0.027489)Branch356:0.021031)Branch389:0.05954)Branch505:0.015608,(3392-EPI_ISL_1966604_cl11_B.1.1.7_2021-04-04:0.55946,(3975-EPI_ISL_1967304_cl11_B.1.1.7_2021-04-18:0.51738,(3951-EPI_ISL_1967275_cl11_B.1.1.7_2021-04-18:0.14105,3952-EPI_ISL_1967276_cl11_B.1.1.7_2021-04-18:0.15057)Branch38:0.30663)Branch249:0.16239)Branch521:0.0065234)Branch534:0.023525)Branch585:0.015054)Branch629:0.036108)Branch729:0.06501)Branch924:0.093179,((1409-EPI_ISL_1445222_cl11_B.1.1.7_2021-03-15:0.43879,3034-EPI_ISL_1966216_cl11_B.1.1.7_2021-03-16:0.47735)Branch420:0.28695,(1345-EPI_ISL_1445149_cl11_B.1.1.7_2021-03-09:0.68721,(((6363-EPI_ISL_2345197_cl11_B.1.1.7_2021-04-27:0.52641,(3478-EPI_ISL_1966695_cl11_B.1.1.7_2021-04-06:0.35027,(3052-EPI_ISL_1966235_cl11_B.1.1.7_2021-03-15:0.31205,(2177-EPI_ISL_1707688_cl11_B.1.1.7_2021-03-09:0.36512,(1578-EPI_ISL_1468411_cl11_B.1.1.7_2021-02-09:0.25923,(350-EPI_ISL_1109632_cl11_B.1.1.7_2021-02-00:0.22723,2951-EPI_ISL_1966127_cl11_B.1.1.7_2021-03-10:0.29859)Branch108:0.058489)Branch165:0.020373)Branch198:0.052284)Branch257:0.027946)Branch299:0.058499)Branch390:0.14503,(1349-EPI_ISL_1445154_cl11_B.1.1.7_2021-03-09:0.48016,1387-EPI_ISL_1445199_cl11_B.1.1.7_2021-03-15:0.44589)Branch450:0.11105)Branch709:0.1388,(1374-EPI_ISL_1445185_cl11_B.1.1.7_2021-03-14:0.61541,((2178-EPI_ISL_1707689_cl11_B.1.1.7_2021-04-10:0.31151,(2179-EPI_ISL_1707690_cl11_B.1.1.7_2021-04-10:0.2313,(2180-EPI_ISL_1707691_cl11_B.1.1.7_2021-04-10:0.13819,2181-EPI_ISL_1707692_cl11_B.1.1.7_2021-04-10:0.12039)Branch90:0.072076)Branch144:0.050581)Branch212:0.25491,(3038-EPI_ISL_1966220_cl11_B.1.1.7_2021-03-14:0.38411,3390-EPI_ISL_1966602_cl11_B.1.1.7_2021-04-04:0.42301)Branch327:0.16847)Branch663:0.078016)Branch884:0.076001)Branch1271:0.018285)Branch1378:0.0035096)Branch1392:0.0063526)Branch1429:0.021206)Branch1577:0.016229)Branch1709:0.027936)Branch1974:0.0029026)Branch2006:0.018496)Branch2198:0.042194)Branch2650:0.17353)Branch3673:0.18674)Branch4023:0.030833,(((2243-EPI_ISL_1732275_cl2_B.1.351_2021-04-05:0,3417-EPI_ISL_1966629_cl2_B.1.351_2021-04-05:0)Branch72:0.42665,(2204-EPI_ISL_1716877_cl2_B.1.351_2021-03-07:0.26553,(1365-EPI_ISL_1445171_cl2_B.1.351_2021-03-09:0.21216,2948-EPI_ISL_1966124_cl2_B.1.351_2021-03-10:0.18716)Branch189:0.068762)Branch270:0.21243)Branch720:0.66037,(8561-EPI_ISL_918539_cl6_B.1.1_2021-01-08:0.99538,(((3432-EPI_ISL_1966646_cl11_P.1_2021-04-04:0.97989,(3646-EPI_ISL_1966901_cl6_B.1.1.28_2021-04-08:0.70428,((1350-EPI_ISL_1445155_cl6_B.1.1.28_2021-03-09:0.44184,(1373-EPI_ISL_1445184_cl6_B.1.1.28_2021-03-15:0.30605,4679-EPI_ISL_2170911_cl6_B.1.1.28_2021-03-15:0.44136)Branch363:0.24191)Branch995:0.076861,(3744-EPI_ISL_1967027_cl6_B.1.1.28_2021-04-07:0.49468,((3854-EPI_ISL_1967164_cl6_B.1.1.28_2021-04-09:0.43732,(4461-EPI_ISL_2101742_cl6_B.1.1.28_2021-04-25:0.6016,(4462-EPI_ISL_2101743_cl6_B.1.1.28_2021-04-23:0.35499,4463-EPI_ISL_2101746_cl6_B.1.1.28_2021-04-23:0.3423)Branch341:0.16018)Branch695:0.022791)Branch757:0.059913,(6214-EPI_ISL_2345006_cl6_B.1.1.28_2021-04-23:0.57499,((3589-EPI_ISL_1966832_cl6_B.1.1.28_2021-04-06:0.33863,6070-EPI_ISL_2344814_cl6_B.1.1.28_2021-04-20:0.36246)Branch421:0.10784,(1460-EPI_ISL_1446194_cl6_B.1.1.28_2021-03-19:0.42975,((2623-EPI_ISL_1795395_cl6_B.1.1.28_2021-03-24:0.22988,(6713-EPI_ISL_2345595_cl6_B.1.1.28_2021-03-24:0.24926,(2625-EPI_ISL_1795397_cl6_B.1.1.28_2021-03-24:0.12697,6719-EPI_ISL_2345601_cl6_B.1.1.28_2021-03-24:0.14214)Branch69:0.11265)Branch129:0.01021)Branch145:0.073864,(2624-EPI_ISL_1795396_cl6_B.1.1.28_2021-03-24:0.26863,6715-EPI_ISL_2345597_cl6_B.1.1.28_2021-03-24:0.27834)Branch192:0.045272)Branch240:0.18381)Branch574:0.035839)Branch677:0.04887)Branch818:0.040612)Branch956:0.023775)Branch1063:0.062465)Branch1430:0.031554)Branch1662:0.32976)Branch3752:0.11656,(((1231-EPI_ISL_1358305_cl1_B.1.1.28_2021-03-02:1.2766,(2-EPI_ISL_1023839_cl2_B.1_2020-08-10:1.6022,8366-EPI_ISL_848604_cl2_B.1_2020-00-00:3.0147)Branch3449:0.094687)Branch3736:0.074018,(5737-EPI_ISL_2274979_cl2_B.1.617.2_2021-05-22:1.3474,(7098-EPI_ISL_2346062_cl6_B.1.1.519_2021-01-22:0.80957,8643-EPI_ISL_977500_cl6_B.1.1.519_2021-01-28:0.55894)Branch1767:0.38155)Branch3810:0.028646)Branch3875:0.039622,(549-EPI_ISL_1171636_cl6_B.1.1.28_2021-01-05:1.0201,((((5907-EPI_ISL_2344566_cl13_P.4_2021-04-12:0.52968,(6036-EPI_ISL_2344775_cl13_P.4_2021-04-19:0.37566,(6001-EPI_ISL_2344722_cl13_P.4_2021-04-15:0.31623,(3658-EPI_ISL_1966917_cl13_P.4_2021-04-08:0.35497,(3773-EPI_ISL_1967060_cl13_P.4_2021-04-05:0.32597,6041-EPI_ISL_2344780_cl13_P.4_2021-04-19:0.36785)Branch444:0.050601)Branch548:0.017107)Branch584:0.059294)Branch749:0.065182)Branch959:0.02522,(((3678-EPI_ISL_1966943_cl13_P.4_2021-04-05:0.23908,3679-EPI_ISL_1966944_cl13_P.4_2021-04-05:0.26271)Branch141:0.22655,((3055-EPI_ISL_1966238_cl13_P.4_2021-03-16:0.35346,5353-EPI_ISL_2210228_cl13_P.4_2021-05-05:0.41095)Branch279:0.088234,(6021-EPI_ISL_2344756_cl13_P.4_2021-04-19:0.49577,(3682-EPI_ISL_1966948_cl13_P.4_2021-04-05:0.4433,5908-EPI_ISL_2344568_cl13_P.4_2021-04-12:0.3869)Branch335:0.028178)Branch386:0.023814)Branch424:0.034487)Branch493:0.17797,((5996-EPI_ISL_2344709_cl13_P.4_2021-04-13:0.5569,((5974-EPI_ISL_2344677_cl13_P.4_2021-03-25:0.27488,5982-EPI_ISL_2344693_cl13_P.4_2021-03-31:0.27168)Branch100:0.34941,((((5764-EPI_ISL_2295443_cl13_P.4_2021-05-13:0.18076,5892-EPI_ISL_2323138_cl13_P.4_2021-05-07:0.2079)Branch83:0.21883,(5247-EPI_ISL_2209454_cl13_P.4_2021-04-14:0.27172,5889-EPI_ISL_2323127_cl13_P.4_2021-04-30:0.24882)Branch208:0.078205)Branch303:0.075478,(7151-EPI_ISL_2378675_cl13_P.4_2021-05-14:0.35964,(5206-EPI_ISL_2209282_cl13_P.4_2021-04-12:0.28665,(6098-EPI_ISL_2344846_cl13_P.4_2021-04-21:0.23675,(5243-EPI_ISL_2209439_cl13_P.4_2021-04-21:0.22842,5246-EPI_ISL_2209450_cl13_P.4_2021-04-13:0.20281)Branch107:0.0070323)Branch114:0.11069)Branch244:0.070637)Branch353:0.046262)Branch435:0.079076,((5999-EPI_ISL_2344718_cl13_P.4_2021-04-14:0.40381,(((5392-EPI_ISL_2223435_cl13_P.4_2021-04-22:0.28033,5890-EPI_ISL_2323129_cl13_P.4_2021-05-03:0.26776)Branch223:0.086635,((5391-EPI_ISL_2223433_cl13_P.4_2021-04-22:0.20036,(5390-EPI_ISL_2223430_cl13_P.4_2021-04-20:0.20107,5393-EPI_ISL_2223438_cl13_P.4_2021-04-25:0.21053)Branch164:0.014363)Branch193:0.10178,(7150-EPI_ISL_2378671_cl13_P.4_2021-05-13:0.30631,(5891-EPI_ISL_2323134_cl13_P.4_2021-05-05:0.16897,(5386-EPI_ISL_2223407_cl13_P.4_2021-04-01:0.095099,5754-EPI_ISL_2295387_cl13_P.4_2021-04-01:0.10422)Branch105:0.10794)Branch219:0.044444)Branch277:0.030193)Branch322:0.017164)Branch354:0.048741,(2046-EPI_ISL_1625983_cl13_P.4_2021-02-18:0.33009,(3336-EPI_ISL_1966541_cl13_P.4_2021-03-29:0.35141,((2336-EPI_ISL_1795088_cl13_P.4_2021-03-22:0.18977,6659-EPI_ISL_2345537_cl13_P.4_2021-03-22:0.18293)Branch67:0.19301,((2338-EPI_ISL_1795090_cl13_P.4_2021-03-22:0.20589,(2337-EPI_ISL_1795089_cl13_P.4_2021-03-22:0.19044,6662-EPI_ISL_2345541_cl13_P.4_2021-03-22:0.19779)Branch59:0.041921)Branch75:0.11451,(6664-EPI_ISL_2345544_cl13_P.4_2021-03-22:0.22275,(2335-EPI_ISL_1795087_cl13_P.4_2021-03-22:0,6655-EPI_ISL_2345533_cl13_P.4_2021-03-22:0)Branch20:0.26849)Branch103:0.049801)Branch139:0.070315)Branch231:0.033294)Branch276:0.052595)Branch357:0.045237)Branch438:0.0157)Branch470:0.015039,((6541-EPI_ISL_2345414_cl13_P.4_2021-03-21:0.31104,(2638-EPI_ISL_1795412_cl13_P.4_2021-03-21:0.24015,(2627-EPI_ISL_1795401_cl13_P.4_2021-03-24:0,5971-EPI_ISL_2344671_cl13_P.4_2021-03-24:0)Branch28:0.30045)Branch210:0.056763)Branch280:0.11683,(6043-EPI_ISL_2344782_cl13_P.4_2021-04-19:0.51349,(5763-EPI_ISL_2295441_cl13_P.4_2021-05-12:0.36095,(5765-EPI_ISL_2295448_cl13_P.4_2021-05-13:0.36046,((2244-EPI_ISL_1734841_cl13_P.4_2021-03-24:0.19662,2266-EPI_ISL_1734875_cl13_P.4_2021-04-05:0.1719)Branch110:0.10696,(5388-EPI_ISL_2223425_cl13_P.4_2021-04-16:0.21921,(5759-EPI_ISL_2295431_cl13_P.4_2021-05-11:0.29718,(5387-EPI_ISL_2223422_cl13_P.4_2021-04-16:0.19817,5389-EPI_ISL_2223427_cl13_P.4_2021-04-16:0.26758)Branch167:0.017581)Branch197:0.019165)Branch215:0.012825)Branch232:0.057229)Branch309:0.0014203)Branch313:0.057574)Branch409:0.037383)Branch486:0.0071748)Branch498:0.046759)Branch606:0.015314)Branch645:0.03606)Branch744:0.05629,((5331-EPI_ISL_2210063_cl13_P.4_2021-04-12:0.23534,6000-EPI_ISL_2344721_cl13_P.4_2021-04-15:0.2804)Branch452:0.13624,((6113-EPI_ISL_2344866_cl13_P.4_2021-04-22:0.55205,(3344-EPI_ISL_1966554_cl13_P.4_2021-03-29:0.30088,6052-EPI_ISL_2344793_cl13_P.4_2021-04-19:0.35151)Branch401:0.063256)Branch530:0.073375,((2639-EPI_ISL_1795413_cl13_P.4_2021-03-21:0,6561-EPI_ISL_2345434_cl13_P.4_2021-03-21:0)Branch53:0.47472,((2333-EPI_ISL_1795085_cl13_P.4_2021-03-21:0.21645,6559-EPI_ISL_2345432_cl13_P.4_2021-03-21:0.21754)Branch211:0.11346,((2332-EPI_ISL_1795084_cl13_P.4_2021-03-21:0.17814,(6564-EPI_ISL_2345437_cl13_P.4_2021-03-21:0,(2334-EPI_ISL_1795086_cl13_P.4_2021-03-21:0,6558-EPI_ISL_2345431_cl13_P.4_2021-03-21:0)Branch47:0)Branch48:0.16883)Branch119:0.1639,(6667-EPI_ISL_2345547_cl13_P.4_2021-03-21:0.30059,(6560-EPI_ISL_2345433_cl13_P.4_2021-03-21:0.31494,(2339-EPI_ISL_1795091_cl13_P.4_2021-03-21:0.26205,2340-EPI_ISL_1795092_cl13_P.4_2021-03-21:0.24085)Branch115:0.038181)Branch152:0.015936)Branch181:0.11679)Branch334:0.02354)Branch376:0.13571)Branch669:0.018566)Branch717:0.025608)Branch792:0.040399)Branch912:0.0225)Branch1013:0.01241)Branch1077:0.044281,(2045-EPI_ISL_1625982_cl13_P.4_2021-02-17:0.66123,(3538-EPI_ISL_1966770_cl13_P.4_2021-04-14:0.43047,(3612-EPI_ISL_1966858_cl13_P.4_2021-04-08:0.56926,3774-EPI_ISL_1967061_cl13_P.4_2021-04-08:0.53549)Branch672:0.016055)Branch712:0.13862)Branch1276:0.0089524)Branch1326:0.49877,((((7906-EPI_ISL_717897_cl4_B.1.1.33_2020-11-04:0.93083,(305-EPI_ISL_1079159_cl4_N.9_2021-02-03:0.83352,((((((2205-EPI_ISL_1716878_cl4_N.9_2021-03-22:0,6573-EPI_ISL_2345446_cl4_N.9_2021-03-22:0)Branch34:0.81851,((4092-EPI_ISL_2017249_cl4_N.9_2020-12-16:0.45237,(5488-EPI_ISL_2241603_cl4_N.9_2021-02-05:0.42842,8547-EPI_ISL_918525_cl4_N.9_2020-12-09:0.49812)Branch1021:0.023618)Branch1141:0.10317,((1513-EPI_ISL_1465186_cl4_N.9_2021-01-19:0.53202,8592-EPI_ISL_940613_cl4_N.9_2021-01-19:0.48825)Branch961:0.12914,(630-EPI_ISL_1181413_cl4_N.9_2021-01-03:0.61202,(1569-EPI_ISL_1465267_cl4_N.9_2021-01-12:0.3998,(619-EPI_ISL_1181401_cl4_N.9_2021-01-15:0.45956,621-EPI_ISL_1181403_cl4_N.9_2021-01-13:0.3428)Branch615:0.059843)Branch775:0.12562)Branch1294:0.061964)Branch1666:0.012012)Branch1764:0.069381)Branch2361:0.046996,((((620-EPI_ISL_1181402_cl4_N.9_2021-01-15:0.55677,625-EPI_ISL_1181408_cl4_N.9_2021-01-07:0.50041)Branch863:0.066307,(586-EPI_ISL_1181362_cl4_N.9_2021-01-07:0.63345,(635-EPI_ISL_1181419_cl4_N.9_2020-12-10:0.43199,(624-EPI_ISL_1181407_cl4_N.9_2021-01-08:0.16836,626-EPI_ISL_1181409_cl4_N.9_2021-01-07:0.17764)Branch308:0.26395)Branch922:0.039846)Branch1098:0.0089256)Branch1142:0.11215,(1577-EPI_ISL_1465278_cl4_N.9_2020-12-28:0.54746,(633-EPI_ISL_1181416_cl4_N.9_2020-12-22:0.50567,(631-EPI_ISL_1181414_cl4_N.9_2021-01-01:0.42884,1570-EPI_ISL_1465268_cl4_N.9_2021-01-11:0.36874)Branch635:0.13433)Branch1052:0.092852)Branch1547:0.036134)Branch1785:0.094094,(4241-EPI_ISL_2086268_cl4_N.9_2020-12-09:0.59702,((((1564-EPI_ISL_1465259_cl4_N.9_2021-01-22:0.45654,(5690-EPI_ISL_2274089_cl4_N.9_2021-03-05:0.38665,(618-EPI_ISL_1181400_cl4_N.9_2021-01-16:0.30516,1557-EPI_ISL_1465250_cl4_N.9_2021-02-15:0.33022)Branch418:0.022493)Branch467:0.059651)Branch593:0.077401,(109-EPI_ISL_1068140_cl4_N.9_2020-11-27:0.53222,224-EPI_ISL_1068255_cl4_N.9_2020-12-22:0.38579)Branch609:0.072423)Branch802:0.063962,(5682-EPI_ISL_2274081_cl4_N.9_2021-03-26:0.62615,(1556-EPI_ISL_1465249_cl4_N.9_2021-02-16:0.61208,(1565-EPI_ISL_1465261_cl4_N.9_2021-01-20:0.36642,1576-EPI_ISL_1465277_cl4_N.9_2021-01-01:0.46741)Branch619:0.079204)Branch836:0.035428)Branch955:0.015535)Branch1022:0.081621,((540-EPI_ISL_1164996_cl4_N.9_2020-12-28:0.54981,1132-EPI_ISL_1261700_cl4_N.9_2021-01-07:0.56772)Branch800:0.10115,(5483-EPI_ISL_2241592_cl4_N.9_2021-02-09:0.65248,(((5543-EPI_ISL_2248768_cl4_N.9_2020-11-17:0.50257,(5504-EPI_ISL_2245083_cl4_N.9_2020-12-10:0.36412,5505-EPI_ISL_2245085_cl4_N.9_2020-11-30:0.4408)Branch624:0.056361)Branch774:0.040946,(5547-EPI_ISL_2248772_cl4_N.9_2020-12-08:0.51684,((5544-EPI_ISL_2248769_cl4_N.9_2020-11-19:0.31176,5548-EPI_ISL_2248773_cl4_N.9_2020-12-11:0.3507)Branch587:0.051077,(5454-EPI_ISL_2241561_cl4_N.9_2020-11-27:0.36068,(5482-EPI_ISL_2241591_cl4_N.9_2020-11-05:0.31253,8546-EPI_ISL_918524_cl4_N.9_2020-12-09:0.3511)Branch616:0.017592)Branch660:0.022509)Branch727:0.022132)Branch784:0.037235)Branch893:0.037103,(4737-EPI_ISL_2187724_cl4_N.9_2021-01-18:0.50239,5781-EPI_ISL_2298776_cl4_N.9_2021-02-05:0.53812)Branch964:0.017778)Branch1043:0.0046059)Branch1070:0.025967)Branch1205:0.042963)Branch1438:0.069257)Branch1916:0.070843)Branch2532:0.029866)Branch2747:0.033252,(8691-EPI_ISL_984251_cl4_N.9_2021-01-12:0.6312,(5431-EPI_ISL_2241526_cl4_N.9_2020-12-21:0.5481,(1029-EPI_ISL_1213384_cl4_N.9_2021-01-24:0.61893,((1827-EPI_ISL_1493595_cl4_N.9_2021-01-22:0.54665,((8463-EPI_ISL_861898_cl4_N.9_2020-11-14:0.42826,8464-EPI_ISL_861899_cl4_N.9_2020-11-11:0.43769)Branch953:0.10778,(((5618-EPI_ISL_2249431_cl4_N.9_2021-03-11:0.24321,5627-EPI_ISL_2249446_cl4_N.9_2021-01-24:0.28365)Branch325:0.2783,(4024-EPI_ISL_2003161_cl4_N.9_2020-12-25:0.35422,(530-EPI_ISL_1164986_cl4_N.9_2021-01-14:0.32295,4016-EPI_ISL_2003153_cl4_N.9_2020-12-01:0.26076)Branch710:0.041834)Branch831:0.057489)Branch1036:0.067909,(1628-EPI_ISL_1468462_cl4_N.9_2021-02-08:0.47135,((8038-EPI_ISL_755649_cl4_N.9_2020-12-06:0.38624,((430-EPI_ISL_1123375_cl4_N.9_2021-01-06:0,478-EPI_ISL_1139069_cl4_N.9_2021-02-03:0)Branch230:0.26136,(8307-EPI_ISL_833163_cl4_N.9_2020-11-19:0.21263,8426-EPI_ISL_861678_cl4_N.9_2020-12-22:0.21517)Branch626:0.048822)Branch756:0.034242)Branch857:0.064353,(2674-EPI_ISL_1821227_cl4_N.9_2021-01-25:0.40419,4018-EPI_ISL_2003155_cl4_N.9_2020-12-07:0.40659)Branch1045:0.012834)Branch1120:0.025035)Branch1251:0.027049)Branch1395:0.021975)Branch1528:0.02088)Branch1663:0.051363,((5486-EPI_ISL_2241601_cl4_N.9_2020-10-12:0.58344,5865-EPI_ISL_2308453_cl4_N.9_2021-02-26:0.63747)Branch1543:0.025534,(532-EPI_ISL_1164988_cl4_N.9_2021-01-11:0.54629,((2006-EPI_ISL_1583666_cl4_N.9_2021-02-04:0.50577,5414-EPI_ISL_2241504_cl4_N.9_2021-02-03:0.55434)Branch1303:0.04238,((8669-EPI_ISL_978522_cl4_N.9_2020-11-12:0,8679-EPI_ISL_978532_cl4_N.9_2020-11-14:0)Branch200:0.44051,(5841-EPI_ISL_2308427_cl4_N.9_2021-02-27:0.40551,5880-EPI_ISL_2308468_cl4_N.9_2021-02-27:0.42867)Branch1064:0.064794)Branch1411:0.021419)Branch1544:0.006123)Branch1582:0.01864)Branch1714:0.04556)Branch2075:0.035621)Branch2385:0.037827)Branch2691:0.019093)Branch2823:0.023584)Branch2962:0.032589,(5546-EPI_ISL_2248771_cl4_N.9_2020-12-03:0.66924,(977-EPI_ISL_1213289_cl4_N.9_2021-02-01:0.78153,(4089-EPI_ISL_2017246_cl4_N.9_2020-12-03:0.60635,(2206-EPI_ISL_1716879_cl4_N.9_2021-03-24:0,6635-EPI_ISL_2345512_cl4_N.9_2021-03-24:0)Branch94:0.5338)Branch1387:0.085423)Branch1988:0.13516)Branch3035:0.021401)Branch3168:0.046222,(936-EPI_ISL_1213216_cl4_B.1.1_2021-01-26:0.94811,5807-EPI_ISL_2298837_cl4_N.9_2021-02-19:0.81778)Branch3296:0.020286)Branch3398:0.046411)Branch3554:0.13566)Branch3838:0.007869,(((2170-EPI_ISL_1691459_cl4_B.1.1.33_2020-04-17:0.70915,((1061-EPI_ISL_1213444_cl4_B.1.1.33_2020-12-10:0.71231,(7893-EPI_ISL_717879_cl4_B.1.1.33_2020-10-26:0.67008,8453-EPI_ISL_861888_cl4_B.1.1.33_2020-11-17:0.62196)Branch2034:0.088979)Branch2786:0.22643,(1063-EPI_ISL_1213448_cl6_B.1.1_2020-12-09:0.63664,((4658-EPI_ISL_2157581_cl6_B.1.1_2021-02-04:0.59675,(8231-EPI_ISL_792624_cl6_B.1.1_2020-10-13:0.35994,8239-EPI_ISL_792636_cl6_B.1.1_2020-11-10:0.3485)Branch1784:0.031652)Branch2011:0.16371,((5425-EPI_ISL_2241519_cl6_B.1.1_2020-12-09:0.50314,(1055-EPI_ISL_1213434_cl6_B.1.1_2021-01-12:0.42797,(534-EPI_ISL_1164990_cl6_B.1.1_2021-01-07:0.41841,541-EPI_ISL_1164999_cl6_B.1.1_2020-12-21:0.46859)Branch2317:0.02205)Branch2492:0.025374)Branch2677:0.055523,(1894-EPI_ISL_1499300_cl6_B.1.1.462_2020-11-09:0.51157,(5422-EPI_ISL_2241516_cl6_B.1.1_2020-12-10:0.48846,5432-EPI_ISL_2241527_cl6_B.1.1_2020-11-16:0.30536)Branch2638:0.01105)Branch2715:0.051179)Branch3040:0.018843)Branch3156:0.029198)Branch3309:0.14915)Branch3745:0.020193)Branch3781:0.023839,((4087-EPI_ISL_2017244_cl4_B.1.1.33_2020-12-08:0.62265,(689-EPI_ISL_1181479_cl4_B.1.1.33_2020-08-09:0.52016,4959-EPI_ISL_2188000_cl4_B.1.1.33_2020-08-14:0.35206)Branch1487:0.32624)Branch3539:0.1116,(((833-EPI_ISL_1182572_cl4_B.1.1.33_2021-01-04:0.83278,8644-EPI_ISL_978495_cl4_B.1.1.33_2020-08-19:0.70598)Branch3733:0.0061397,((371-EPI_ISL_1117404_cl4_B.1.1.33_2020-07-03:0.71394,5446-EPI_ISL_2241553_cl4_B.1.1.33_2020-11-12:0.87994)Branch3677:0.028753,((((((645-EPI_ISL_1181429_cl4_B.1.1.33_2020-10-23:0.6082,(616-EPI_ISL_1181398_cl4_B.1.1.33_2021-01-21:0.53227,(601-EPI_ISL_1181383_cl4_B.1.1.33_2020-09-24:0.33798,(599-EPI_ISL_1181381_cl4_B.1.1.33_2020-09-24:0.21484,600-EPI_ISL_1181382_cl4_B.1.1.33_2020-09-24:0.29552)Branch350:0.15172)Branch671:0.11756)Branch1042:0.014302)Branch1119:0.28688,((7948-EPI_ISL_717958_cl4_B.1.1.33_2020-07-28:0.28004,7952-EPI_ISL_717964_cl4_B.1.1.33_2020-07-29:0.30207)Branch747:0.31634,(7950-EPI_ISL_717960_cl4_B.1.1.33_2020-10-09:0.48818,7951-EPI_ISL_717963_cl4_B.1.1.33_2020-07-29:0.48339)Branch2117:0.067836)Branch2678:0.058509)Branch3053:0.12581,(4718-EPI_ISL_2187705_cl4_B.1.1.33_2021-01-11:0.81873,7949-EPI_ISL_717959_cl4_B.1.1.33_2020-08-03:0.84185)Branch3460:0.041973)Branch3590:0.031305,(1888-EPI_ISL_1499201_cl4_B.1.1.33_2020-11-09:0.97586,(4119-EPI_ISL_2017281_cl4_B.1.1.33_2020-08-18:0.9592,(4743-EPI_ISL_2187732_cl4_B.1.1.33_2021-01-16:0.56456,5492-EPI_ISL_2241610_cl4_B.1.1.33_2020-12-03:0.53797)Branch2137:0.25754)Branch3594:0.02827)Branch3661:0.0027814)Branch3667:0.013542,((8557-EPI_ISL_918535_cl4_B.1.1.33_2021-01-05:0.71436,(612-EPI_ISL_1181394_cl4_B.1.1.33_2021-01-26:0.53797,(1164-EPI_ISL_1303500_cl4_B.1.1.33_2021-01-18:0.13509,1165-EPI_ISL_1303501_cl4_B.1.1.33_2021-01-18:0.16284)Branch436:0.25115)Branch1229:0.39697)Branch3596:0.040078,(((628-EPI_ISL_1181411_cl4_B.1.1.33_2021-01-04:0.62452,1741-EPI_ISL_1469688_cl4_B.1.1.33_2020-09-27:0.44926)Branch2149:0.21885,((647-EPI_ISL_1181431_cl4_B.1.1.33_2020-10-14:0.42895,672-EPI_ISL_1181461_cl4_B.1.1.33_2020-08-30:0.35991)Branch1225:0.26623,(1739-EPI_ISL_1469686_cl4_B.1.1.33_2020-09-16:0.58604,7901-EPI_ISL_717889_cl4_B.1.1.33_2020-10-30:0.52827)Branch2668:0.061207)Branch3048:0.10432)Branch3520:0.051998,(((((198-EPI_ISL_1068229_cl4_B.1.1.33_2020-07-20:0.31767,(72-EPI_ISL_1068103_cl4_B.1.1.33_2020-10-15:0.2693,91-EPI_ISL_1068122_cl4_B.1.1.33_2020-09-17:0.23505)Branch882:0.060259)Branch1150:0.15085,(8296-EPI_ISL_833135_cl4_B.1.1.33_2020-12-16:0.53754,(108-EPI_ISL_1068139_cl4_B.1.1.33_2020-11-24:0.46677,(89-EPI_ISL_1068120_cl4_B.1.1.33_2020-09-02:0.40582,185-EPI_ISL_1068216_cl4_B.1.1.33_2020-05-19:0.30031)Branch528:0.087765)Branch746:0.132)Branch1272:0.12545)Branch2116:0.22588,(((66-EPI_ISL_1068097_cl4_B.1.1.33_2020-09-18:0.85323,((168-EPI_ISL_1068199_cl2_B.1.111_2020-05-15:0.54418,((87-EPI_ISL_1068118_cl2_B.1.195_2020-04-15:0.34902,(60-EPI_ISL_1068091_cl2_B.1.195_2020-08-06:0.53036,(202-EPI_ISL_1068233_cl2_B.1.195_2020-07-26:0.50215,(53-EPI_ISL_1068084_cl2_B.1.195_2020-04-22:0.52639,(139-EPI_ISL_1068170_cl2_B.1.195_2020-05-03:0.4424,((150-EPI_ISL_1068181_cl2_B.1.195_2020-04-15:0.29739,(8274-EPI_ISL_811148_cl2_B.1.195_2020-03-24:0.37426,(156-EPI_ISL_1068187_cl2_B.1.195_2020-05-02:0.31692,(86-EPI_ISL_1068117_cl2_B.1.195_2020-04-09:0.30716,(145-EPI_ISL_1068176_cl2_B.1.195_2020-04-14:0.30194,(163-EPI_ISL_1068194_cl2_B.1.195_2020-04-13:0.26967,(207-EPI_ISL_1068238_cl2_B.1.195_2020-05-12:0.31415,(4-EPI_ISL_1034305_cl2_B.1.195_2020-04-22:0.3038,(157-EPI_ISL_1068188_cl2_B.1.195_2020-05-03:0.27136,(131-EPI_ISL_1068162_cl2_B.1.195_2020-04-14:0.27726,(153-EPI_ISL_1068184_cl2_B.1.195_2020-04-28:0.27795,(188-EPI_ISL_1068219_cl2_B.1.195_2020-04-30:0.26902,(54-EPI_ISL_1068085_cl2_B.1.195_2020-04-20:0.23039,(208-EPI_ISL_1068239_cl2_B.1.195_2020-05-11:0.22062,(154-EPI_ISL_1068185_cl2_B.1.195_2020-04-29:0.2133,(140-EPI_ISL_1068171_cl2_B.1.195_2020-06-06:0.21379,(162-EPI_ISL_1068193_cl2_B.1.195_2020-04-08:0.11682,(160-EPI_ISL_1068191_cl2_B.1.195_2020-04-29:0,(88-EPI_ISL_1068119_cl2_B.1.195_2020-04-15:0,134-EPI_ISL_1068165_cl2_B.1.195_2020-04-13:0)Branch81:0)Branch82:0.10462)Branch154:0.048037)Branch214:0.026217)Branch247:0.015246)Branch268:0.010052)Branch281:0.010356)Branch297:0.010743)Branch314:0.0045533)Branch321:0.0092863)Branch337:0.0057234)Branch348:0.00063477)Branch349:0.005253)Branch355:0.0074992)Branch370:0.02076)Branch403:0.0036407)Branch407:0.0074508)Branch423:0.0025592)Branch428:0.022152,(48-EPI_ISL_1068079_cl2_B.1.195_2020-04-07:0.4222,135-EPI_ISL_1068166_cl2_B.1.319_2020-04-10:0.3894)Branch455:0.0088524)Branch472:0.011786)Branch495:0.022855)Branch543:0.023936)Branch601:0.016234)Branch639:0.038606)Branch741:0.14146,(196-EPI_ISL_1068227_cl2_B.1.212_2020-06-29:0.53529,(170-EPI_ISL_1068201_cl2_B.1.111_2020-05-15:0.43337,172-EPI_ISL_1068203_cl2_B.1.111_2020-05-18:0.38931)Branch686:0.12331)Branch1112:0.038319)Branch1312:0.097484)Branch1941:0.1047,(((8507-EPI_ISL_888671_cl1_B.1.1.28_2020-03-09:0.76335,(7548-EPI_ISL_513554_cl4_B.1.1.33_2020-04-20:0.78407,8490-EPI_ISL_875548_cl6_B.1.1.28_2020-05-09:0.63751)Branch723:0.091482)Branch1017:0.19654,(((132-EPI_ISL_1068163_cl4_B.1.1.33_2020-10-11:0.69911,189-EPI_ISL_1068220_cl4_B.1.1.33_2020-06-10:0.60373)Branch1081:0.1148,((67-EPI_ISL_1068098_cl4_B.1.1.33_2020-09-24:0.40239,(52-EPI_ISL_1068083_cl4_B.1.1.33_2020-04-22:0.21143,63-EPI_ISL_1068094_cl4_B.1.1.33_2020-09-04:0.27659)Branch315:0.17169)Branch666:0.20147,(1720-EPI_ISL_1469659_cl4_B.1.1.33_2020-09-02:0.40923,(7567-EPI_ISL_513583_cl4_B.1.1.33_2020-05-05:0.31583,(209-EPI_ISL_1068240_cl4_B.1.1.33_2020-05-12:0.22502,7572-EPI_ISL_514135_cl4_B.1.1.33_2020-05-05:0.24532)Branch554:0.15753)Branch1010:0.027083)Branch1136:0.064666)Branch1460:0.042991)Branch1738:0.037114,(219-EPI_ISL_1068250_cl1_B.1.1.28_2020-06-22:0.68446,(220-EPI_ISL_1068251_cl6_B.1.1_2020-07-06:0.54068,(144-EPI_ISL_1068175_cl6_B.1.1.28_2020-05-17:0.51233,(166-EPI_ISL_1068197_cl6_B.1.1.28_2020-05-24:0.54282,(124-EPI_ISL_1068155_cl6_B.1.1.378_2020-12-21:0.54631,((107-EPI_ISL_1068138_cl6_B.1.1.378_2020-11-23:0.34336,(95-EPI_ISL_1068126_cl6_B.1.1.378_2020-11-03:0.25462,(102-EPI_ISL_1068133_cl6_B.1.1.378_2020-11-13:0.22972,(74-EPI_ISL_1068105_cl6_B.1.1.378_2020-11-03:0,8294-EPI_ISL_833133_cl6_B.1.1.378_2020-12-18:0)Branch234:0.19713)Branch576:0.017409)Branch627:0.049275)Branch754:0.058098,(179-EPI_ISL_1068210_cl6_B.1.1.28_2020-04-13:0.27775,216-EPI_ISL_1068247_cl6_B.1.1.28_2020-06-11:0.35984)Branch839:0.029811)Branch939:0.031041)Branch1062:0.04629)Branch1306:0.020518)Branch1407:0.018095)Branch1512:0.046367)Branch1835:0.024252)Branch2016:0.03294)Branch2297:0.046422,((90-EPI_ISL_1068121_cl4_B.1.1.33_2020-09-02:0.64403,(141-EPI_ISL_1068172_cl6_B.1.1.28_2020-06-06:0.34569,223-EPI_ISL_1068254_cl6_B.1.1.28_2020-07-21:0.35406)Branch670:0.26749)Branch1939:0.053982,(96-EPI_ISL_1068127_cl1_B.1.1.28_2020-11-04:0.67537,((214-EPI_ISL_1068245_cl6_B.1.1.28_2020-06-10:0.42126,(205-EPI_ISL_1068236_cl6_B.1.1.378_2020-09-15:0.2875,(51-EPI_ISL_1068082_cl6_B.1.1.28_2020-04-20:0.23986,(75-EPI_ISL_1068106_cl6_B.1.1.378_2020-11-05:0.28553,97-EPI_ISL_1068128_cl6_B.1.1.378_2020-11-05:0.28065)Branch1035:0.020814)Branch1143:0.0025208)Branch1152:0.085797)Branch1627:0.070023,(222-EPI_ISL_1068253_cl6_B.1.1.28_2020-09-16:0.43945,8432-EPI_ISL_861867_cl6_B.1.1.28_2020-04-24:0.46202)Branch1716:0.056504)Branch2155:0.011626)Branch2264:0.017919)Branch2398:0.034666)Branch2667:0.019912)Branch2806:0.025656)Branch2971:0.033425,((8249-EPI_ISL_792648_cl4_B.1.1.33_2020-11-12:0.65079,(774-EPI_ISL_1181574_cl4_B.1.1.33_2020-05-21:0.67859,7383-EPI_ISL_429676_cl4_B.1.1_2020-03-16:0.53852)Branch2235:0.057019)Branch2672:0.050495,(1816-EPI_ISL_1493583_cl4_B.1.1.33_2021-01-25:0.65322,((649-EPI_ISL_1181433_cl4_B.1.1.33_2020-10-07:0.53144,(622-EPI_ISL_1181404_cl4_B.1.1.33_2021-01-08:0.24338,629-EPI_ISL_1181412_cl4_B.1.1.33_2021-01-04:0.24811)Branch218:0.31221)Branch866:0.25162,(664-EPI_ISL_1181452_cl4_B.1.1.33_2020-09-07:0.44646,(711-EPI_ISL_1181503_cl4_B.1.1.33_2020-07-10:0,712-EPI_ISL_1181504_cl4_B.1.1.33_2020-07-10:0)Branch300:0.40076)Branch1551:0.12063)Branch2435:0.056762)Branch2841:0.026243)Branch3004:0.031735)Branch3200:0.03997,((173-EPI_ISL_1068204_cl4_B.1.1.33_2020-05-27:0.40311,(169-EPI_ISL_1068200_cl4_B.1.1.33_2020-05-26:0.20376,171-EPI_ISL_1068202_cl4_B.1.1.33_2020-05-26:0.1644)Branch638:0.26818)Branch1862:0.20317,(197-EPI_ISL_1068228_cl4_B.1.1.33_2020-07-27:0.5814,(68-EPI_ISL_1068099_cl4_B.1.1.33_2020-09-29:0.88044,((199-EPI_ISL_1068230_cl4_B.1.1.33_2020-07-20:0.25358,(158-EPI_ISL_1068189_cl4_B.1.1.33_2020-07-27:0.13537,203-EPI_ISL_1068234_cl4_B.1.1.33_2020-07-28:0.15235)Branch514:0.069531)Branch690:0.25506,(113-EPI_ISL_1068144_cl4_B.1.1.33_2020-12-09:0.5065,8584-EPI_ISL_925846_cl4_B.1.1.33_2020-11-11:0.42839)Branch937:0.15942)Branch1875:0.061133)Branch2402:0.017033)Branch2555:0.11028)Branch3265:0.029784)Branch3402:0.031844)Branch3506:0.038795,(((596-EPI_ISL_1181377_cl4_B.1.1.33_2020-09-01:0.53302,(595-EPI_ISL_1181376_cl4_B.1.1.33_2020-08-21:0.32029,(593-EPI_ISL_1181374_cl4_B.1.1.33_2020-08-28:0.12763,594-EPI_ISL_1181375_cl4_B.1.1.33_2020-08-24:0.13296)Branch146:0.20175)Branch451:0.082113)Branch636:0.4313,((8436-EPI_ISL_861871_cl4_B.1.1.33_2020-08-01:0.41901,(669-EPI_ISL_1181458_cl4_B.1.1.33_2020-08-31:0.35154,(703-EPI_ISL_1181495_cl4_B.1.1.33_2020-07-28:0.21283,(668-EPI_ISL_1181457_cl4_B.1.1.33_2020-08-31:0.19187,676-EPI_ISL_1181465_cl4_B.1.1.33_2020-08-26:0.1584)Branch453:0.079095)Branch630:0.061344)Branch797:0.20237)Branch1781:0.093778,(7891-EPI_ISL_717877_cl4_B.1.1.33_2020-10-26:0.61008,(7886-EPI_ISL_717872_cl4_B.1.1.33_2020-09-04:0.39116,(7885-EPI_ISL_717871_cl4_B.1.1.33_2020-09-04:0.37242,7892-EPI_ISL_717878_cl4_B.1.1.33_2020-10-26:0.47014)Branch1604:0.00091287)Branch1610:0.073486)Branch2177:0.040273)Branch2513:0.077169)Branch3027:0.13221,(((636-EPI_ISL_1181420_cl4_B.1.1.33_2020-12-04:0.73674,(642-EPI_ISL_1181426_cl4_B.1.1.33_2020-10-27:0.17505,644-EPI_ISL_1181428_cl4_B.1.1.33_2020-10-26:0.19487)Branch544:0.33054)Branch2061:0.20082,(((638-EPI_ISL_1181422_cl4_B.1.1.33_2020-11-30:0.6954,(680-EPI_ISL_1181469_cl4_B.1.1.33_2020-08-22:0,1990-EPI_ISL_1550388_cl4_B.1.1.33_2020-08-23:0)Branch109:0.74648)Branch3021:0.049199,(591-EPI_ISL_1181372_cl4_B.1.1.33_2020-10-13:0.74923,(634-EPI_ISL_1181418_cl4_B.1.1.33_2020-12-18:0.50654,637-EPI_ISL_1181421_cl4_B.1.1.33_2020-12-04:0.51638)Branch1253:0.2921)Branch3192:0.020391)Branch3301:0.015881,(674-EPI_ISL_1181463_cl4_B.1.1.33_2020-08-28:0.68935,((643-EPI_ISL_1181427_cl4_B.1.1.33_2020-10-27:0.59203,646-EPI_ISL_1181430_cl4_B.1.1.33_2020-10-21:0.71447)Branch3038:0.031824,(663-EPI_ISL_1181451_cl4_B.1.1.33_2020-09-09:0.67618,((691-EPI_ISL_1181481_cl4_B.1.1.33_2020-08-07:0.72822,(7953-EPI_ISL_729794_cl4_B.1.1.33_2020-05-11:0.44218,7981-EPI_ISL_729827_cl4_B.1.1.33_2020-05-12:0.43696)Branch1935:0.15773)Branch3103:0.01172,((585-EPI_ISL_1181360_cl4_B.1.1.33_2020-09-02:0.62406,598-EPI_ISL_1181379_cl4_B.1.1.33_2020-10-27:0.6115)Branch3013:0.017689,((775-EPI_ISL_1181575_cl4_B.1.1.33_2020-05-19:0.53456,1961-EPI_ISL_1533980_cl4_B.1.1.33_2020-07-20:0.56912)Branch3012:0.016715,(7979-EPI_ISL_729825_cl4_B.1.1.33_2020-05-10:0.56005,((659-EPI_ISL_1181446_cl4_B.1.1.33_2020-09-21:0.58343,(687-EPI_ISL_1181477_cl4_B.1.1.33_2020-08-13:0.65476,(665-EPI_ISL_1181454_cl4_B.1.1.33_2020-09-03:0.32383,(675-EPI_ISL_1181464_cl4_B.1.1.33_2020-08-27:0.26097,(677-EPI_ISL_1181466_cl4_B.1.1.33_2020-08-25:0.23149,678-EPI_ISL_1181467_cl4_B.1.1.33_2020-08-25:0.23142)Branch678:0.006066)Branch693:0.11925)Branch1091:0.22151)Branch2542:0.052623)Branch2892:0.015784,((((693-EPI_ISL_1181483_cl4_B.1.1.33_2020-08-04:0.11315,(696-EPI_ISL_1181488_cl4_B.1.1.33_2020-07-31:0,(605-EPI_ISL_1181387_cl4_B.1.1.33_2020-08-06:0,606-EPI_ISL_1181388_cl4_B.1.1.33_2020-08-06:0)Branch254:0)Branch255:0.1242)Branch469:0.45958,(652-EPI_ISL_1181439_cl4_B.1.1.33_2020-09-29:0.57604,694-EPI_ISL_1181485_cl4_B.1.1.33_2020-08-03:0.51072)Branch2493:0.033526)Branch2720:0.015416,((1962-EPI_ISL_1533983_cl4_B.1.1.33_2020-10-17:0.50816,(7688-EPI_ISL_541361_cl4_B.1.1.33_2020-04-20:0.47595,(7378-EPI_ISL_427304_cl4_B.1.1.33_2020-03-26:0.36723,7687-EPI_ISL_541360_cl4_B.1.1.33_2020-04-20:0.34231)Branch2333:0.026457)Branch2538:0.030414)Branch2736:0.0078983,(8203-EPI_ISL_792594_cl4_B.1.1.33_2020-05-19:0.51407,(602-EPI_ISL_1181384_cl4_B.1.1.33_2020-05-21:0.45038,((7460-EPI_ISL_467371_cl4_B.1.1.33_2020-04-28:0.35934,8172-EPI_ISL_792561_cl4_B.1.1.33_2020-06-23:0.45473)Branch2241:0.050834,(737-EPI_ISL_1181535_cl4_B.1.1.33_2020-06-10:0.40439,((688-EPI_ISL_1181478_cl4_B.1.1.33_2020-08-12:0.40515,690-EPI_ISL_1181480_cl4_B.1.1.33_2020-08-07:0.47909)Branch2008:0.052456,((789-EPI_ISL_1181589_cl4_B.1.1.33_2020-04-27:0.43346,((((797-EPI_ISL_1181600_cl4_B.1.1.33_2020-04-13:0.27061,(7434-EPI_ISL_467345_cl4_B.1.1.33_2020-04-02:0.13955,7453-EPI_ISL_467364_cl4_B.1.1.33_2020-04-25:0.19171)Branch1103:0.12821)Branch1841:0.027659,((805-EPI_ISL_1181610_cl4_B.1.1.33_2020-03-26:0.28525,(7377-EPI_ISL_427303_cl4_B.1.1.33_2020-03-25:0.24087,7391-EPI_ISL_456074_cl4_B.1.1.33_2020-04-01:0.25483)Branch1357:0.083574)Branch1860:0.01839,(7446-EPI_ISL_467357_cl4_B.1.1.33_2020-04-24:0.31499,(773-EPI_ISL_1181572_cl4_B.1.1.33_2020-05-21:0.35306,((7456-EPI_ISL_467367_cl4_B.1.1.33_2020-04-27:0.28859,8198-EPI_ISL_792589_cl4_B.1.1.33_2020-04-23:0.32029)Branch1657:0.027297,(747-EPI_ISL_1181546_cl4_B.1.1.33_2020-06-05:0.30493,((7458-EPI_ISL_467369_cl4_B.1.1.33_2020-04-28:0,7459-EPI_ISL_467370_cl4_B.1.1.33_2020-04-28:0)Branch524:0.30878,((587-EPI_ISL_1181365_cl4_B.1.1.33_2021-01-18:0.06176,8243-EPI_ISL_792640_cl4_B.1.1.33_2020-05-06:0.054867)Branch687:0.2337,(748-EPI_ISL_1181547_cl4_B.1.1.33_2020-06-05:0.26009,(802-EPI_ISL_1181607_cl4_B.1.1.33_2020-04-04:0.26,(799-EPI_ISL_1181602_cl4_B.1.1.33_2020-04-13:0.222,(7973-EPI_ISL_729819_cl4_B.1.1.33_2020-03-12:0.17451,(7370-EPI_ISL_427296_cl4_B.1.1.33_2020-03-23:0.17532,(795-EPI_ISL_1181597_cl4_B.1.1.33_2020-04-17:0.14922,((801-EPI_ISL_1181606_cl4_B.1.1.33_2020-04-05:0.0971,((793-EPI_ISL_1181594_cl4_B.1.1.33_2020-04-20:0,7437-EPI_ISL_467348_cl4_B.1.1.33_2020-04-17:0)Branch656:0.070401,(7685-EPI_ISL_541358_cl4_B.1.1.33_2020-04-20:0.062361,7966-EPI_ISL_729809_cl4_B.1.1.33_2020-03-19:0.055391)Branch811:0.015338)Branch856:0.029855)Branch948:0.028498,((816-EPI_ISL_1181622_cl4_B.1.1.33_2020-04-20:0.065412,(806-EPI_ISL_1181611_cl4_B.1.1.33_2020-03-26:0.054727,(7457-EPI_ISL_467368_cl4_B.1.1.33_2020-04-28:0,(800-EPI_ISL_1181603_cl4_B.1.1.33_2020-04-13:0,7447-EPI_ISL_467358_cl4_B.1.1.33_2020-04-24:0)Branch667:0)Branch668:0.061901)Branch837:0.014824)Branch870:0.048606,(7390-EPI_ISL_456072_cl4_B.1.1.33_2020-04-01:0.097185,7440-EPI_ISL_467351_cl4_B.1.1.33_2020-04-17:0.10391)Branch921:0.03466)Branch1071:0.00049067)Branch1072:0.026992)Branch1202:0.014084)Branch1278:0.019535)Branch1375:0.025881)Branch1505:0.013877)Branch1596:0.0057584)Branch1625:0.01045)Branch1696:0.0083923)Branch1756:0.0032032)Branch1773:0.010551)Branch1844:0.0062151)Branch1876:0.0018391)Branch1887:0.012921)Branch1993:0.0060665)Branch2038:0.012494,(772-EPI_ISL_1181571_cl4_B.1.1.33_2020-05-28:0.40905,(734-EPI_ISL_1181532_cl4_B.1.1.33_2020-06-11:0.31301,(783-EPI_ISL_1181583_cl4_B.1.1.33_2020-05-04:0.32108,5151-EPI_ISL_2196361_cl4_B.1.1.33_2020-04-08:0.30329)Branch1924:0.015708)Branch2043:0.0044779)Branch2078:0.0076172)Branch2139:0.010024,((717-EPI_ISL_1181512_cl4_B.1.1.33_2020-07-02:0.40062,798-EPI_ISL_1181601_cl4_B.1.1.33_2020-04-13:0.40352)Branch2162:0.0051712,((7975-EPI_ISL_729821_cl4_B.1.1.33_2020-05-06:0.40304,((7956-EPI_ISL_729797_cl4_B.1.1.33_2020-05-06:0.16287,7957-EPI_ISL_729798_cl4_B.1.1.33_2020-05-09:0.16165)Branch980:0.15,(7980-EPI_ISL_729826_cl4_B.1.1.33_2020-05-11:0.29883,(7983-EPI_ISL_729829_cl4_B.1.1.33_2020-05-13:0.08483,7984-EPI_ISL_729830_cl4_B.1.1.33_2020-05-14:0.080054)Branch711:0.2169)Branch1649:0.021432)Branch1796:0.023988)Branch1964:0.028363,(763-EPI_ISL_1181562_cl4_B.1.1.33_2020-06-03:0.38227,7690-EPI_ISL_541363_cl4_B.1.1.33_2020-04-28:0.37832)Branch2092:0.011143)Branch2185:0.0021897)Branch2196:0.0020211)Branch2218:0.0032952)Branch2250:0.0058058,(7454-EPI_ISL_467365_cl4_B.1.1.33_2020-04-27:0.4125,(667-EPI_ISL_1181456_cl4_B.1.1.33_2020-09-02:0.074031,671-EPI_ISL_1181460_cl4_B.1.1.33_2020-08-31:0.085746)Branch588:0.34174)Branch2256:0.0049874)Branch2288:0.016042)Branch2412:0.015704)Branch2533:0.01324)Branch2619:0.011167)Branch2697:0.0094095)Branch2766:0.0034788)Branch2784:0.0051505)Branch2815:0.011879,(8215-EPI_ISL_792608_cl4_B.1.1.33_2020-08-19:0.64731,(726-EPI_ISL_1181522_cl4_B.1.1.33_2020-05-16:0.372,779-EPI_ISL_1181579_cl4_B.1.1.33_2020-05-15:0.43189)Branch2592:0.035438)Branch2826:0.0096685)Branch2895:0.015363)Branch2977:0.008329)Branch3032:0.012664)Branch3101:0.0016767)Branch3111:0.010906)Branch3179:0.0047423)Branch3205:0.0038768)Branch3229:0.017633)Branch3319:0.012014)Branch3365:0.019467)Branch3436:0.022861,(8210-EPI_ISL_792603_cl4_B.1.1.33_2020-11-27:0.87301,((655-EPI_ISL_1181442_cl4_B.1.1.33_2020-09-24:0.48379,673-EPI_ISL_1181462_cl4_B.1.1.33_2020-08-30:0.43132)Branch1445:0.29483,((((1728-EPI_ISL_1469674_cl4_B.1.1.33_2020-09-23:0.16155,1786-EPI_ISL_1469791_cl4_B.1.1.33_2020-09-22:0.1568)Branch620:0.28798,(7974-EPI_ISL_729820_cl4_B.1.1.33_2020-05-06:0.29173,8001-EPI_ISL_729851_cl4_B.1.1.33_2020-07-28:0.39503)Branch1177:0.1333)Branch1955:0.21139,(682-EPI_ISL_1181471_cl4_B.1.1.33_2020-08-19:0.68539,(8209-EPI_ISL_792602_cl4_B.1.1.33_2020-09-28:0.7634,(7999-EPI_ISL_729849_cl4_B.1.1.33_2020-08-12:0.63918,(592-EPI_ISL_1181373_cl4_B.1.1.33_2020-07-03:0.65915,(640-EPI_ISL_1181424_cl4_B.1.1.33_2020-11-10:0.62515,(718-EPI_ISL_1181514_cl4_B.1.1.33_2020-07-01:0,719-EPI_ISL_1181515_cl4_B.1.1.33_2020-07-01:0)Branch195:0.62421)Branch2623:0.0151)Branch2731:0.017298)Branch2842:0.027916)Branch3010:0.027358)Branch3172:0.031806)Branch3343:0.019789,(((657-EPI_ISL_1181444_cl4_B.1.1.33_2020-09-21:0.23105,662-EPI_ISL_1181449_cl4_B.1.1.33_2020-09-14:0.20114)Branch246:0.64792,(683-EPI_ISL_1181472_cl4_B.1.1.33_2020-08-19:0.21711,684-EPI_ISL_1181473_cl4_B.1.1.33_2020-08-18:0.20104)Branch248:0.64591)Branch3144:0.044554,((639-EPI_ISL_1181423_cl4_B.1.1.33_2020-11-16:0.75961,(686-EPI_ISL_1181476_cl4_B.1.1.33_2020-08-14:0.67253,((791-EPI_ISL_1181591_cl4_B.1.1.33_2020-09-08:0.69341,(8204-EPI_ISL_792596_cl4_B.1.1.33_2020-07-01:0.65416,8219-EPI_ISL_792612_cl4_B.1.1.33_2020-09-14:0.62463)Branch2458:0.055366)Branch2838:0.046999,(((780-EPI_ISL_1181580_cl4_B.1.1.33_2020-05-12:0.47702,(210-EPI_ISL_1068241_cl4_B.1.1.33_2020-05-21:0.40134,787-EPI_ISL_1181587_cl4_B.1.1.33_2020-04-28:0.40187)Branch2161:0.10161)Branch2881:0.020822,(((7450-EPI_ISL_467361_cl4_B.1.1.33_2020-04-27:0.28573,(7451-EPI_ISL_467362_cl4_B.1.1.33_2020-04-27:0.18853,7452-EPI_ISL_467363_cl4_B.1.1.33_2020-04-27:0.14332)Branch766:0.095134)Branch1104:0.26984,(627-EPI_ISL_1181410_cl4_B.1.1.33_2021-01-05:0.63585,(((700-EPI_ISL_1181492_cl4_B.1.1.33_2020-07-29:0.55877,817-EPI_ISL_1181623_cl4_B.1.1.33_2020-00-00:0.601)Branch2448:0.037008,((7977-EPI_ISL_729823_cl4_B.1.1.33_2020-05-08:0.58341,7982-EPI_ISL_729828_cl4_B.1.1.33_2020-05-12:0.47719)Branch2081:0.073059,((654-EPI_ISL_1181441_cl4_B.1.1.33_2020-09-24:0.14268,658-EPI_ISL_1181445_cl4_B.1.1.33_2020-09-21:0.14131)Branch583:0.39037,(((7449-EPI_ISL_467360_cl4_B.1.1.33_2020-04-25:0.50689,(701-EPI_ISL_1181493_cl4_B.1.1.33_2020-07-29:0,702-EPI_ISL_1181494_cl4_B.1.1.33_2020-07-28:0)Branch320:0.49439)Branch2330:0.020122,(7710-EPI_ISL_541385_cl4_B.1.1.33_2020-04-26:0.42764,(679-EPI_ISL_1181468_cl4_B.1.1.33_2020-08-24:0.55755,7444-EPI_ISL_467355_cl4_B.1.1.33_2020-04-24:0.44269)Branch2119:0.032089)Branch2372:0.014089)Branch2487:0.014801,((716-EPI_ISL_1181510_cl4_B.1.1.33_2020-07-03:0.50548,((8009-EPI_ISL_729860_cl4_B.1.1.33_2020-08-13:0.50179,(7990-EPI_ISL_729838_cl4_B.1.1.33_2020-05-29:0.46744,(768-EPI_ISL_1181567_cl4_B.1.1.33_2020-05-31:0.33944,8006-EPI_ISL_729857_cl4_B.1.1.33_2020-07-20:0.3588)Branch1540:0.039763)Branch1790:0.031134)Branch2015:0.026195,(713-EPI_ISL_1181505_cl4_B.1.1.33_2020-07-09:0.49511,(7399-EPI_ISL_456083_cl4_B.1.1.33_2020-04-03:0.42265,((778-EPI_ISL_1181578_cl4_B.1.1.33_2020-05-15:0.46776,(607-EPI_ISL_1181389_cl4_B.1.1.33_2020-07-06:0,609-EPI_ISL_1181391_cl4_B.1.1.33_2020-07-03:0)Branch317:0.44471)Branch1936:0.01025,(7406-EPI_ISL_456090_cl4_B.1.1.33_2020-04-09:0.44108,(714-EPI_ISL_1181506_cl4_B.1.1.33_2020-07-07:0.39234,((720-EPI_ISL_1181516_cl4_B.1.1.33_2020-06-29:0.34389,8202-EPI_ISL_792593_cl4_B.1.1.33_2020-05-21:0.34894)Branch1456:0.069189,(7400-EPI_ISL_456084_cl4_B.1.1.33_2020-04-08:0.42336,(7417-EPI_ISL_456103_cl4_B.1.1.33_2020-04-16:0.39096,(710-EPI_ISL_1181502_cl4_B.1.1.33_2020-07-10:0.39889,(7412-EPI_ISL_456096_cl4_B.1.1.33_2020-04-13:0.28337,(7402-EPI_ISL_456086_cl4_B.1.1.33_2020-04-08:0.33531,(7396-EPI_ISL_456080_cl4_B.1.1.33_2020-04-06:0.29073,(7407-EPI_ISL_456091_cl4_B.1.1.33_2020-04-09:0.30877,(770-EPI_ISL_1181569_cl4_B.1.1.33_2020-05-29:0.25323,(7409-EPI_ISL_456093_cl4_B.1.1.33_2020-04-12:0.25553,(7395-EPI_ISL_456079_cl4_B.1.1.33_2020-04-03:0.21998,(7410-EPI_ISL_456094_cl4_B.1.1.33_2020-04-13:0.2299,(7416-EPI_ISL_456102_cl4_B.1.1.33_2020-04-16:0.2447,(7419-EPI_ISL_456105_cl4_B.1.1.33_2020-04-16:0.20901,(7398-EPI_ISL_456082_cl4_B.1.1.33_2020-04-02:0.18467,(7420-EPI_ISL_456106_cl4_B.1.1.33_2020-04-16:0.16358,(7408-EPI_ISL_456092_cl4_B.1.1.33_2020-04-10:0.14767,((7397-EPI_ISL_456081_cl4_B.1.1.33_2020-04-06:0,7401-EPI_ISL_456085_cl4_B.1.1.33_2020-04-08:0)Branch564:0,(7411-EPI_ISL_456095_cl4_B.1.1.33_2020-04-13:0,7418-EPI_ISL_456104_cl4_B.1.1.33_2020-04-16:0)Branch565:0)Branch566:0.12348)Branch898:0.024443)Branch990:0.016274)Branch1057:0.019706)Branch1159:0.0091156)Branch1201:0.009212)Branch1252:0.0094335)Branch1297:0.0045411)Branch1322:0.0060947)Branch1353:0.0082386)Branch1390:0.014247)Branch1458:0.010391)Branch1517:0.0061238)Branch1555:0.021521)Branch1690:0.01273)Branch1779:0.010812)Branch1847:0.0072946)Branch1886:0.0045382)Branch1925:0.0073398)Branch1983:0.0038098)Branch2014:0.0051556)Branch2049:0.0059162)Branch2096:0.015129)Branch2225:0.0039599)Branch2262:0.034955,(725-EPI_ISL_1181521_cl4_B.1.1.33_2020-06-19:0.42375,((7707-EPI_ISL_541382_cl4_B.1.1.33_2020-04-27:0.53096,(7972-EPI_ISL_729818_cl4_B.1.1.33_2020-04-06:0.43474,(7575-EPI_ISL_514138_cl4_B.1.1.33_2020-06-05:0.37753,(7436-EPI_ISL_467347_cl4_B.1.1.33_2020-04-16:0.15973,(7414-EPI_ISL_456099_cl4_B.1.1.33_2020-04-13:0,(7405-EPI_ISL_456089_cl4_B.1.1.33_2020-04-09:0,7413-EPI_ISL_456098_cl4_B.1.1.33_2020-04-13:0)Branch429:0)Branch430:0.16893)Branch847:0.23755)Branch2159:0.017336)Branch2290:0.0061797)Branch2343:0.012396,((704-EPI_ISL_1181496_cl4_B.1.1.33_2020-07-27:0.47319,(792-EPI_ISL_1181592_cl4_B.1.1.33_2020-04-22:0.28629,8245-EPI_ISL_792644_cl4_B.1.1.33_2020-05-13:0.29088)Branch1444:0.1028)Branch2126:0.032538,((7993-EPI_ISL_729841_cl4_B.1.1.33_2020-06-01:0.53014,(7713-EPI_ISL_541388_cl4_B.1.1.33_2020-04-20:0.46681,((708-EPI_ISL_1181500_cl4_B.1.1.33_2020-07-20:0.48133,(7959-EPI_ISL_729800_cl4_B.1.1.33_2020-05-28:0.39371,7971-EPI_ISL_729816_cl4_B.1.1.33_2020-04-03:0.43472)Branch1912:0.011239)Branch1996:0.012012,(786-EPI_ISL_1181586_cl4_B.1.1.33_2020-06-21:0.43937,((7403-EPI_ISL_456087_cl4_B.1.1.33_2020-04-08:0.25939,(8180-EPI_ISL_792570_cl4_B.1.1_2020-04-24:0.20738,8183-EPI_ISL_792573_cl4_B.1.1.33_2020-04-24:0.2498)Branch1256:0.024311)Branch1376:0.094061,(698-EPI_ISL_1181490_cl4_B.1.1.33_2020-07-30:0.36681,(813-EPI_ISL_1181618_cl4_B.1.1.33_2020-03-23:0.35383,((7442-EPI_ISL_467353_cl4_B.1.1.33_2020-04-24:0.32351,((8188-EPI_ISL_792579_cl4_B.1.1.33_2020-04-21:0.32605,((810-EPI_ISL_1181615_cl4_B.1.1.33_2020-03-25:0.1553,818-EPI_ISL_1181624_cl4_B.1.1.33_2020-00-00:0.20461)Branch1186:0.079411,(814-EPI_ISL_1181619_cl4_B.1.1.33_2020-03-23:0.29628,(722-EPI_ISL_1181518_cl4_B.1.1.33_2020-06-26:0.34064,(777-EPI_ISL_1181577_cl4_B.1.1.33_2020-06-17:0.29999,7701-EPI_ISL_541376_cl4_B.1.1.33_2020-03-19:0.25468)Branch1447:0.0099861)Branch1501:0.0063905)Branch1541:0.0090931)Branch1597:0.0087336)Branch1640:0.0081472,(8192-EPI_ISL_792583_cl4_B.1.1.33_2020-04-21:0.32732,((7569-EPI_ISL_514132_cl4_B.1.1.33_2020-05-11:0.28097,8197-EPI_ISL_792588_cl4_B.1.1.33_2020-04-23:0.26272)Branch1393:0.027135,(670-EPI_ISL_1181459_cl4_B.1.1.33_2020-08-31:0.3544,(784-EPI_ISL_1181584_cl4_B.1.1.33_2020-05-04:0.30663,(((749-EPI_ISL_1181548_cl4_B.1.1.33_2020-06-05:0.17533,(750-EPI_ISL_1181549_cl4_B.1.1.33_2020-06-05:0.079347,751-EPI_ISL_1181550_cl4_B.1.1.33_2020-06-05:0.084873)Branch715:0.067531)Branch904:0.10298,((705-EPI_ISL_1181497_cl4_B.1.1.33_2020-07-25:0.21773,7439-EPI_ISL_467350_cl4_B.1.1.33_2020-04-17:0.21698)Branch1227:0.024045,(7679-EPI_ISL_541349_cl4_B.1.1.33_2020-04-04:0.25056,(7441-EPI_ISL_467352_cl4_B.1.1.33_2020-04-20:0.24679,(7695-EPI_ISL_541370_cl4_B.1.1.33_2020-03-12:0.2087,(803-EPI_ISL_1181608_cl4_B.1.1.33_2020-03-30:0.20083,(7682-EPI_ISL_541353_cl4_B.1.1.33_2020-04-16:0.18847,(812-EPI_ISL_1181617_cl4_B.1.1.33_2020-03-23:0.19285,((7392-EPI_ISL_456075_cl4_B.1.1.33_2020-04-02:0,7393-EPI_ISL_456076_cl4_B.1.1.33_2020-03-25:0)Branch533:0.17588,(811-EPI_ISL_1181616_cl4_B.1.1.33_2020-03-25:0.10272,((815-EPI_ISL_1181620_cl4_B.1.1.33_2020-03-20:0.057672,(7969-EPI_ISL_729814_cl4_B.1.1.33_2020-03-25:0,(7394-EPI_ISL_456077_cl4_B.1.1.33_2020-03-25:0,7967-EPI_ISL_729810_cl4_B.1.1.33_2020-03-20:0)Branch579:0)Branch580:0.0586)Branch737:0.039986,(7376-EPI_ISL_427302_cl4_B.1.1.33_2020-03-20:0.07229,(((584-EPI_ISL_1181356_cl4_B.1.1.33_2020-04-25:0,7368-EPI_ISL_427294_cl4_B.1.1.33_2020-03-13:0)Branch595:0,(7369-EPI_ISL_427295_cl4_B.1.1.33_2020-03-13:0,7371-EPI_ISL_427297_cl4_B.1.1.33_2020-03-23:0)Branch596:0)Branch597:0.061477,(807-EPI_ISL_1181612_cl4_B.1.1.33_2020-03-26:0,7372-EPI_ISL_427298_cl4_B.1.1.33_2020-03-22:0)Branch610:0.05515)Branch753:0.011527)Branch787:0.020867)Branch851:0.019315)Branch902:0.034727)Branch1038:0.010204)Branch1090:0.0084046)Branch1132:0.01003)Branch1179:0.0082046)Branch1215:0.010992)Branch1270:0.010724)Branch1324:0.0048189)Branch1352:0.0057015)Branch1374:0.008468,(794-EPI_ISL_1181595_cl4_B.1.1.33_2020-04-20:0.27854,8181-EPI_ISL_792571_cl4_B.1.1.33_2020-04-27:0.2792)Branch1406:0.00086032)Branch1412:0.01091)Branch1466:0.0049172)Branch1496:0.0073494)Branch1537:0.020178)Branch1652:0.0059353)Branch1699:0.0038229)Branch1727:0.01058,(732-EPI_ISL_1181530_cl4_B.1.1.33_2020-06-14:0.36525,8182-EPI_ISL_792572_cl4_B.1.1.33_2020-04-06:0.36734)Branch1729:0.01041)Branch1787:0.0097553)Branch1858:0.0056509)Branch1883:0.0073604)Branch1944:0.012051)Branch2033:0.0069802)Branch2084:0.013078)Branch2186:0.0085863)Branch2263:0.010976,((721-EPI_ISL_1181517_cl4_B.1.1.33_2020-06-27:0.42741,(776-EPI_ISL_1181576_cl4_B.1.1.33_2020-05-18:0.25275,781-EPI_ISL_1181581_cl4_B.1.1.33_2020-05-09:0.28409)Branch1109:0.075889)Branch1488:0.1173,(788-EPI_ISL_1181588_cl4_B.1.1.33_2020-04-10:0.46471,((733-EPI_ISL_1181531_cl4_B.1.1.33_2020-06-12:0.32066,(651-EPI_ISL_1181437_cl4_B.1.1.33_2020-09-29:0.36725,(7415-EPI_ISL_456101_cl4_B.1.1.33_2020-04-15:0.17572,7689-EPI_ISL_541362_cl4_B.1.1.33_2020-04-28:0.1706)Branch965:0.085218)Branch1373:0.046572)Branch1628:0.064643,(808-EPI_ISL_1181613_cl4_B.1.1.33_2020-03-26:0.3555,(709-EPI_ISL_1181501_cl4_B.1.1.33_2020-07-17:0.31697,(727-EPI_ISL_1181523_cl4_B.1.1.33_2020-06-16:0.22749,(724-EPI_ISL_1181520_cl4_B.1.1.33_2020-04-27:0.19647,(804-EPI_ISL_1181609_cl4_B.1.1.33_2020-03-27:0,809-EPI_ISL_1181614_cl4_B.1.1.33_2020-03-25:0)Branch578:0.17436)Branch1146:0.030846)Branch1296:0.051583)Branch1571:0.02746)Branch1746:0.047327)Branch2077:0.0094034)Branch2151:0.019159)Branch2296:0.0051206)Branch2340:0.0056781)Branch2376:0.0074711)Branch2437:0.0049058)Branch2470:0.0064327)Branch2518:0.0093051)Branch2582:0.003347)Branch2603:0.0050725)Branch2642:0.0095493)Branch2704:0.0098139,(706-EPI_ISL_1181498_cl4_B.1.1.33_2020-07-21:0.64842,(790-EPI_ISL_1181590_cl4_B.1.1.33_2020-04-27:0.44047,8217-EPI_ISL_792610_cl4_B.1.1.33_2020-08-20:0.69437)Branch2558:0.030508)Branch2753:0.0027)Branch2773:0.010644)Branch2837:0.0091472)Branch2897:0.012916,(((650-EPI_ISL_1181436_cl4_B.1.1.33_2020-10-01:0.51731,656-EPI_ISL_1181443_cl4_B.1.1.33_2020-09-23:0.44563)Branch2387:0.066198,(796-EPI_ISL_1181599_cl4_B.1.1.33_2020-04-15:0.55886,(1960-EPI_ISL_1533979_cl4_B.1.1.33_2020-06-16:0.32423,(728-EPI_ISL_1181524_cl4_B.1.1.33_2020-06-16:0.19583,(7954-EPI_ISL_729795_cl4_B.1.1.33_2020-05-27:0,7955-EPI_ISL_729796_cl4_B.1.1.33_2020-05-27:0)Branch283:0.21919)Branch743:0.13665)Branch1279:0.19949)Branch2618:0.035516)Branch2858:0.012551,(((735-EPI_ISL_1181533_cl4_B.1.1.33_2020-06-11:0.41939,771-EPI_ISL_1181570_cl4_B.1.1.33_2020-05-29:0.34707)Branch1354:0.1887,((746-EPI_ISL_1181545_cl4_B.1.1.33_2020-06-06:0.42213,756-EPI_ISL_1181555_cl4_B.1.1.33_2020-06-04:0.36268)Branch1583:0.11165,(((767-EPI_ISL_1181566_cl4_B.1.1.33_2020-06-01:0,769-EPI_ISL_1181568_cl4_B.1.1.33_2020-05-30:0)Branch326:0.41043,(764-EPI_ISL_1181563_cl4_B.1.1.33_2020-06-02:0.33085,(739-EPI_ISL_1181537_cl4_B.1.1.33_2020-06-09:0.28534,(765-EPI_ISL_1181564_cl4_B.1.1.33_2020-06-02:0.23824,(755-EPI_ISL_1181554_cl4_B.1.1.33_2020-06-04:0.21116,(753-EPI_ISL_1181552_cl4_B.1.1.33_2020-06-05:0.20839,(758-EPI_ISL_1181557_cl4_B.1.1.33_2020-06-03:0.058374,760-EPI_ISL_1181559_cl4_B.1.1.33_2020-06-03:0.058718)Branch726:0.10078)Branch1053:0.028834)Branch1200:0.023712)Branch1325:0.026703)Branch1455:0.027129)Branch1622:0.018332)Branch1749:0.059989,(((729-EPI_ISL_1181526_cl4_B.1.1.33_2020-06-15:0.13414,731-EPI_ISL_1181528_cl4_B.1.1.33_2020-06-15:0.12696)Branch698:0.18082,(744-EPI_ISL_1181543_cl4_B.1.1.33_2020-06-08:0.28933,(730-EPI_ISL_1181527_cl4_B.1.1.33_2020-06-15:0.22028,(736-EPI_ISL_1181534_cl4_B.1.1.33_2020-06-11:0.18645,(745-EPI_ISL_1181544_cl4_B.1.1.33_2020-06-08:0.055114,(743-EPI_ISL_1181541_cl4_B.1.1.33_2020-06-09:0,(738-EPI_ISL_1181536_cl4_B.1.1.33_2020-06-10:0,742-EPI_ISL_1181540_cl4_B.1.1.33_2020-06-09:0)Branch361:0)Branch362:0.061514)Branch474:0.09257)Branch692:0.046946)Branch821:0.076567)Branch1108:0.061824)Branch1419:0.090903,(757-EPI_ISL_1181556_cl4_B.1.1.33_2020-06-04:0.25623,((608-EPI_ISL_1181390_cl4_B.1.1.33_2020-06-06:0,610-EPI_ISL_1181392_cl4_B.1.1.33_2020-06-05:0)Branch369:0.30674,(766-EPI_ISL_1181565_cl4_B.1.1.33_2020-06-01:0.26629,(741-EPI_ISL_1181539_cl4_B.1.1.33_2020-06-09:0.2833,(754-EPI_ISL_1181553_cl4_B.1.1.33_2020-06-05:0.31812,(752-EPI_ISL_1181551_cl4_B.1.1.33_2020-06-05:0.23496,(740-EPI_ISL_1181538_cl4_B.1.1.33_2020-06-09:0.2014,759-EPI_ISL_1181558_cl4_B.1.1.33_2020-06-03:0.16169)Branch918:0.034098)Branch1056:0.023151)Branch1178:0.0076998)Branch1213:0.004965)Branch1235:0.0066125)Branch1269:0.046589)Branch1502:0.077828)Branch2017:0.021896)Branch2188:0.029713)Branch2420:0.03257)Branch2652:0.042715,((692-EPI_ISL_1181482_cl4_N.4_2020-08-05:0.48733,697-EPI_ISL_1181489_cl4_B.1.1.33_2020-07-30:0.50751)Branch2280:0.081243,((685-EPI_ISL_1181475_cl4_B.1.1.33_2020-08-18:0.3827,715-EPI_ISL_1181507_cl4_B.1.1.33_2020-07-06:0.34252)Branch1677:0.13826,((695-EPI_ISL_1181486_cl4_B.1.1.33_2020-08-03:0.30345,699-EPI_ISL_1181491_cl4_B.1.1.33_2020-07-30:0.3342)Branch1305:0.18714,((603-EPI_ISL_1181385_cl4_B.1.1.33_2020-08-26:0.25542,604-EPI_ISL_1181386_cl4_B.1.1.33_2020-08-21:0.29861)Branch1468:0.13314,(641-EPI_ISL_1181425_cl4_B.1.1.33_2020-11-07:0.45386,723-EPI_ISL_1181519_cl4_B.1.1.33_2020-06-24:0.40567)Branch2072:0.045855)Branch2430:0.024731)Branch2596:0.014629)Branch2699:0.02502)Branch2866:0.010697)Branch2924:0.001077)Branch2931:0.0064374)Branch2964:0.0056607)Branch3000:0.010654,((666-EPI_ISL_1181455_cl4_B.1.1.33_2020-09-02:0.48089,681-EPI_ISL_1181470_cl4_B.1.1.33_2020-08-20:0.5341)Branch2460:0.086682,(588-EPI_ISL_1181369_cl4_B.1.1.33_2020-06-18:0.53385,653-EPI_ISL_1181440_cl4_B.1.1.33_2020-09-28:0.57536)Branch2776:0.043103)Branch3037:0.0042625)Branch3061:0.0099366)Branch3122:0.011511)Branch3188:0.0055557)Branch3218:0.0163,(597-EPI_ISL_1181378_cl4_B.1.1.33_2020-09-08:0.72527,7438-EPI_ISL_467349_cl4_B.1.1.33_2020-04-17:0.65154)Branch3267:0.0069455)Branch3303:0.016888)Branch3380:0.011547)Branch3422:0.0091519)Branch3447:0.0052646)Branch3469:0.015014)Branch3516:0.024953)Branch3591:0.010109)Branch3623:0.013431,((858-EPI_ISL_1182608_cl4_B.1.1.33_2020-12-02:0.39746,(1791-EPI_ISL_1469798_cl4_B.1.1.33_2020-11-07:0.37724,(1712-EPI_ISL_1469646_cl4_B.1.1.33_2020-10-07:0.24641,1785-EPI_ISL_1469785_cl4_B.1.1.33_2020-10-06:0.22427)Branch936:0.07097)Branch1268:0.044976)Branch1511:0.34586,((((1716-EPI_ISL_1469653_cl4_B.1.1.33_2020-08-18:0.55598,8449-EPI_ISL_861884_cl4_B.1.1.33_2020-08-01:0.41008)Branch1646:0.12686,(1663-EPI_ISL_1469581_cl4_B.1.1.33_2020-05-27:0.42004,1678-EPI_ISL_1469602_cl4_B.1.1.33_2020-06-02:0.45112)Branch1929:0.096302)Branch2663:0.17257,(1745-EPI_ISL_1469693_cl4_B.1.1.33_2020-11-27:0.73024,((1746-EPI_ISL_1469694_cl4_B.1.1.33_2020-09-28:0.7455,((1699-EPI_ISL_1469630_cl4_B.1.1.33_2020-09-23:0.33473,1749-EPI_ISL_1469699_cl4_B.1.1.33_2020-11-10:0.41845)Branch1145:0.16712,(1725-EPI_ISL_1469666_cl4_B.1.1.33_2020-07-28:0.36499,(1664-EPI_ISL_1469582_cl4_B.1.1.33_2020-08-09:0.32028,1793-EPI_ISL_1469806_cl4_B.1.1.33_2020-06-29:0.2293)Branch1548:0.042518)Branch1829:0.054613)Branch2267:0.045815)Branch2605:0.084584,(1643-EPI_ISL_1469557_cl4_B.1.1.33_2020-06-01:0.50044,(7994-EPI_ISL_729844_cl4_B.1.1.33_2020-07-17:0.5,((7978-EPI_ISL_729824_cl4_B.1.1.33_2020-05-10:0.41798,7991-EPI_ISL_729839_cl4_B.1.1.33_2020-05-29:0.45237)Branch1515:0.022988,(7985-EPI_ISL_729831_cl4_B.1.1.33_2020-05-14:0.40265,7989-EPI_ISL_729837_cl4_B.1.1.33_2020-05-28:0.37207)Branch1605:0.0095492)Branch1655:0.064293)Branch2129:0.10595)Branch2913:0.040033)Branch3147:0.080005)Branch3493:0.012015)Branch3533:0.016264,((8071-EPI_ISL_770575_cl4_B.1.1.33_2020-11-23:0.51168,(1677-EPI_ISL_1469601_cl4_B.1.1.33_2020-10-20:0.34126,1753-EPI_ISL_1469709_cl4_B.1.1.33_2020-10-07:0.51224)Branch1137:0.093971)Branch1651:0.30606,((1648-EPI_ISL_1469562_cl4_B.1.1.33_2020-08-05:0.75826,(((1687-EPI_ISL_1469612_cl4_B.1.1.33_2020-11-01:0.51269,(8151-EPI_ISL_779164_cl4_B.1.1.33_2020-11-26:0.27172,(8145-EPI_ISL_779157_cl4_B.1.1.33_2020-11-24:0.28717,8146-EPI_ISL_779158_cl4_B.1.1.33_2020-11-24:0.26165)Branch661:0.027902)Branch739:0.25822)Branch2124:0.1814,(1640-EPI_ISL_1469550_cl4_B.1_2020-08-26:0.52496,1773-EPI_ISL_1469753_cl4_B.1.1.33_2020-09-23:0.62959)Branch3197:0.020879)Branch3300:0.032965,((1659-EPI_ISL_1469577_cl4_B.1.1.33_2020-07-16:0.61678,(1724-EPI_ISL_1469663_cl4_B.1.1.33_2020-08-31:0.44852,((1644-EPI_ISL_1469558_cl4_B.1.1.33_2020-09-03:0.28045,(1702-EPI_ISL_1469635_cl4_B.1.1.33_2020-10-09:0.23828,1780-EPI_ISL_1469766_cl4_B.1.1.33_2020-10-09:0.19387)Branch920:0.13783)Branch1623:0.076321,(1733-EPI_ISL_1469679_cl4_B.1.1.33_2020-09-12:0.26013,(1715-EPI_ISL_1469652_cl4_B.1.1.33_2020-11-02:0.28017,1776-EPI_ISL_1469759_cl4_B.1.1.33_2020-10-23:0.27612)Branch1603:0.0094206)Branch1650:0.072367)Branch2182:0.034482)Branch2446:0.098484)Branch3054:0.052246,((1658-EPI_ISL_1469575_cl4_B.1.1.33_2020-08-31:0.27684,1760-EPI_ISL_1469726_cl4_B.1.1.33_2020-10-02:0.40372)Branch1041:0.36344,(1803-EPI_ISL_1469838_cl4_B.1.1.33_2020-07-28:0.55792,(1689-EPI_ISL_1469614_cl4_B.1.1.33_2020-08-06:0.64516,(1794-EPI_ISL_1469807_cl4_B.1.1_2020-05-22:0.38652,(5398-EPI_ISL_2229838_cl4_B.1.1.33_2020-04-07:0.4619,(((7568-EPI_ISL_514131_cl4_B.1.1.33_2020-05-11:0.25609,7570-EPI_ISL_514133_cl4_B.1.1.33_2020-05-11:0.2056)Branch1259:0.24255,((1726-EPI_ISL_1469668_cl4_B.1.1.33_2020-05-05:0.29026,1797-EPI_ISL_1469819_cl4_B.1.1.33_2020-06-24:0.32921)Branch2210:0.064497,(1788-EPI_ISL_1469795_cl4_B.1.1.33_2020-06-06:0.36707,((1751-EPI_ISL_1469705_cl4_B.1.1.33_2020-09-29:0.35025,1799-EPI_ISL_1469824_cl4_B.1.1.33_2020-05-21:0.29282)Branch1972:0.08055,(1674-EPI_ISL_1469594_cl4_B.1.1.33_2020-09-09:0.36574,(7557-EPI_ISL_513564_cl4_B.1.1.33_2020-04-24:0.32028,(7524-EPI_ISL_513520_cl4_B.1.1.33_2020-04-30:0.28047,(7574-EPI_ISL_514137_cl4_B.1.1.33_2020-05-05:0.21423,8434-EPI_ISL_861869_cl4_B.1.1.33_2020-03-25:0.2032)Branch1728:0.039207)Branch1991:0.014482)Branch2097:0.051234)Branch2474:0.011983)Branch2561:0.0093608)Branch2613:0.0099756)Branch2682:0.026199)Branch2840:0.010739,(1723-EPI_ISL_1469662_cl4_B.1.1.33_2020-09-09:0.483,((1713-EPI_ISL_1469648_cl4_B.1.1.33_2020-10-15:0.44514,(1711-EPI_ISL_1469645_cl4_B.1.1.33_2020-10-14:0.19489,(1730-EPI_ISL_1469676_cl4_B.1.1.33_2020-09-11:0,1772-EPI_ISL_1469751_cl4_B.1.1.33_2020-09-02:0)Branch515:0.15763)Branch951:0.1418)Branch1687:0.15232,(((1697-EPI_ISL_1469628_cl4_B.1.1.33_2020-10-20:0.25695,1742-EPI_ISL_1469689_cl4_B.1.1.33_2020-11-18:0.25476)Branch1097:0.23887,(1660-EPI_ISL_1469578_cl4_B.1.1.33_2020-09-24:0.18281,1679-EPI_ISL_1469603_cl4_B.1.1.33_2020-09-21:0.24493)Branch1183:0.22235)Branch2641:0.013569,((1672-EPI_ISL_1469590_cl4_B.1_2020-09-01:0.32253,1748-EPI_ISL_1469698_cl4_B.1_2020-09-10:0.35646)Branch2189:0.067478,((1651-EPI_ISL_1469567_cl4_B.1.1.33_2020-07-31:0.30236,1686-EPI_ISL_1469611_cl4_B.1.1.33_2020-10-22:0.43038)Branch2109:0.063973,(1800-EPI_ISL_1469828_cl4_B.1.1.33_2020-06-24:0.37923,(1695-EPI_ISL_1469626_cl4_B.1.1.33_2020-07-10:0.41498,(1806-EPI_ISL_1469848_cl4_B.1.1.33_2020-06-18:0.34579,(1782-EPI_ISL_1469771_cl4_B.1.1.33_2020-06-01:0.31438,(1649-EPI_ISL_1469564_cl4_B.1.1.33_2020-07-22:0.32573,(1804-EPI_ISL_1469840_cl4_B.1.1.33_2020-06-19:0.2253,(1688-EPI_ISL_1469613_cl4_B.1.1.33_2020-07-09:0.15742,1707-EPI_ISL_1469640_cl4_B.1_2020-07-11:0.1905)Branch1539:0.039347)Branch1786:0.036763)Branch2050:0.0082417)Branch2111:0.025564)Branch2313:0.017062)Branch2436:0.01417)Branch2539:0.0087343)Branch2589:0.013558)Branch2681:0.0074859)Branch2730:0.0092061)Branch2782:0.012121)Branch2861:0.0077433)Branch2902:0.011283)Branch2956:0.0086528)Branch3009:0.014074)Branch3080:0.013379)Branch3159:0.03213)Branch3317:0.0035098)Branch3331:0.025447)Branch3431:0.016691)Branch3485:0.018272,(1641-EPI_ISL_1469554_cl4_B.1.1.33_2020-08-26:0.6279,(8047-EPI_ISL_770551_cl4_B.1.1.33_2020-11-25:0.49554,((1675-EPI_ISL_1469596_cl4_B.1.1.33_2020-09-10:0.13802,1781-EPI_ISL_1469767_cl4_B.1.1.33_2020-09-03:0.1202)Branch501:0.28991,(1734-EPI_ISL_1469680_cl4_B.1.1.33_2020-09-17:0.34695,(1754-EPI_ISL_1469710_cl4_B.1.1.33_2020-09-17:0.34731,(1665-EPI_ISL_1469583_cl4_B.1.1.33_2020-09-05:0.16262,1767-EPI_ISL_1469742_cl4_B.1.1.33_2020-09-24:0.18791)Branch862:0.097941)Branch1304:0.025719)Branch1432:0.026823)Branch1600:0.2046)Branch3036:0.10445)Branch3505:0.010544)Branch3538:0.0026555)Branch3546:0.011905)Branch3572:0.016202)Branch3626:0.012817)Branch3651:0.0038644)Branch3657:0.013307)Branch3684:0.0039676)Branch3693:0.011114,(8646-EPI_ISL_978497_cl4_B.1.1.33_2020-07-30:0.76956,((7827-EPI_ISL_693247_cl4_B.1.1.33_2020-06-30:0.60423,((365-EPI_ISL_1117395_cl4_B.1.1.33_2020-06-26:0.55172,372-EPI_ISL_1117405_cl4_B.1.1.33_2020-07-02:0.68813)Branch3552:0.023146,((8620-EPI_ISL_943595_cl4_B.1.1.33_2020-05-18:0.54361,(7664-EPI_ISL_534313_cl4_B.1.1.33_2020-04-02:0.47297,7873-EPI_ISL_717858_cl4_B.1.1.33_2020-07-02:0.47589)Branch3239:0.065598)Branch3490:0.036695,((1676-EPI_ISL_1469597_cl4_B.1.1.33_2020-07-26:0.67292,7808-EPI_ISL_693227_cl4_B.1.1.33_2020-07-06:0.56285)Branch3475:0.037335,(7914-EPI_ISL_717915_cl4_B.1.1.33_2020-07-29:0.68892,(7909-EPI_ISL_717905_cl4_B.1.1.33_2020-07-28:0.6752,(8608-EPI_ISL_942931_cl4_B.1.1.33_2020-08-14:0.57506,(7881-EPI_ISL_717867_cl4_B.1.1.33_2020-08-04:0.5434,(1645-EPI_ISL_1469559_cl4_B.1.1.33_2020-07-24:0.55727,(7880-EPI_ISL_717866_cl4_B.1.1.33_2020-08-03:0.55223,(7566-EPI_ISL_513582_cl4_B.1.1.33_2020-05-05:0.48435,(7874-EPI_ISL_717859_cl4_B.1.1.33_2020-07-03:0.55053,(7523-EPI_ISL_513519_cl4_B.1.1.33_2020-04-30:0.43391,((7521-EPI_ISL_513516_cl4_B.1.1.33_2020-04-14:0.47008,(7533-EPI_ISL_513534_cl4_B.1.1.33_2020-04-16:0.39249,(7535-EPI_ISL_513536_cl4_B.1.1.33_2020-04-16:0.1629,7552-EPI_ISL_513559_cl4_B.1.1.33_2020-04-22:0.1831)Branch1508:0.17671)Branch2797:0.046893)Branch3060:0.0092438,((7498-EPI_ISL_492039_cl4_B.1.1.33_2020-04-29:0.29841,7537-EPI_ISL_513540_cl4_B.1.1.33_2020-04-16:0.28359)Branch2339:0.12034,(7525-EPI_ISL_513521_cl4_B.1.1.33_2020-04-30:0.4578,(4195-EPI_ISL_2017478_cl4_B.1.1.33_2020-06-19:0.40291,(7518-EPI_ISL_513513_cl4_B.1.1.33_2020-04-08:0.34989,((7522-EPI_ISL_513518_cl4_B.1.1.33_2020-04-14:0.33483,7559-EPI_ISL_513568_cl4_B.1.1.33_2020-04-24:0.35161)Branch2634:0.025067,((7562-EPI_ISL_513576_cl4_B.1.1.33_2020-05-04:0.31333,8044-EPI_ISL_756293_cl4_B.1.1.33_2020-06-01:0.31311)Branch2450:0.038382,(7520-EPI_ISL_513515_cl4_B.1.1.33_2020-04-14:0.35623,((7536-EPI_ISL_513537_cl4_B.1.1.33_2020-04-16:0.20051,(7556-EPI_ISL_513563_cl4_B.1.1.33_2020-04-24:0.16443,(7530-EPI_ISL_513531_cl4_B.1.1.33_2020-04-16:0.070556,(7541-EPI_ISL_513544_cl4_B.1.1.33_2020-04-16:0.06092,(7555-EPI_ISL_513562_cl4_B.1.1.33_2020-04-22:0,(7534-EPI_ISL_513535_cl4_B.1.1.33_2020-04-16:0,7551-EPI_ISL_513558_cl4_B.1.1.33_2020-04-22:0)Branch880:0)Branch881:0.058021)Branch1134:0.010285)Branch1187:0.063827)Branch1518:0.075411)Branch2032:0.050559,(7526-EPI_ISL_513526_cl4_B.1.1.33_2020-04-30:0.22177,(7544-EPI_ISL_513547_cl4_B.1.1.33_2020-04-17:0.26258,((7545-EPI_ISL_513548_cl4_B.1.1.33_2020-04-17:0.15712,7546-EPI_ISL_513549_cl4_B.1.1.33_2020-04-17:0.14075)Branch1538:0.089887,(7532-EPI_ISL_513533_cl4_B.1.1.33_2020-04-16:0.20578,((7539-EPI_ISL_513542_cl4_B.1.1.33_2020-04-16:0,7542-EPI_ISL_513545_cl4_B.1.1.33_2020-04-16:0)Branch826:0.21332,((7549-EPI_ISL_513556_cl4_B.1.1.33_2020-04-22:0.062698,(7538-EPI_ISL_513541_cl4_B.1.1.33_2020-04-16:0,7553-EPI_ISL_513560_cl4_B.1.1.33_2020-04-22:0)Branch950:0.054955)Branch1209:0.10103,((7540-EPI_ISL_513543_cl4_B.1.1.33_2020-04-16:0,7547-EPI_ISL_513553_cl4_B.1.1.33_2020-04-20:0)Branch915:0.12801,(7558-EPI_ISL_513567_cl4_B.1.1.33_2020-04-24:0,(7529-EPI_ISL_513530_cl4_B.1.1.33_2020-04-16:0,7554-EPI_ISL_513561_cl4_B.1.1.33_2020-04-22:0)Branch984:0)Branch985:0.10943)Branch1549:0.037153)Branch1788:0.017397)Branch1904:0.013359)Branch2012:0.019431)Branch2163:0.012261)Branch2266:0.0022586)Branch2274:0.01868)Branch2416:0.028123)Branch2604:0.015421)Branch2703:0.014216)Branch2789:0.0014093)Branch2800:0.02084)Branch2921:0.018059)Branch3019:0.012389)Branch3081:0.0048096)Branch3107:0.0045136)Branch3131:0.010229)Branch3195:0.015162)Branch3266:0.0032465)Branch3281:0.0080232)Branch3322:0.026604)Branch3423:0.0049093)Branch3434:0.021178)Branch3503:0.017996)Branch3558:0.0099972)Branch3582:0.0043012)Branch3599:0.0075085)Branch3618:0.014957)Branch3652:0.014747,((8021-EPI_ISL_735415_cl4_B.1.1.33_2020-06-25:0.653,8573-EPI_ISL_918551_cl4_B.1.1.33_2020-12-04:0.79279)Branch3613:0.020177,(8022-EPI_ISL_735416_cl4_B.1.1.33_2020-06-26:0.61575,((7802-EPI_ISL_693218_cl4_B.1.1.33_2020-06-16:0.59375,(7803-EPI_ISL_693219_cl4_B.1.1.33_2020-06-16:0.35576,(7751-EPI_ISL_603026_cl4_B.1.1.33_2020-06-21:0.28088,(7721-EPI_ISL_547580_cl4_B.1.1.33_2020-07-09:0.27207,7756-EPI_ISL_603032_cl4_B.1.1.33_2020-07-13:0.24828)Branch1257:0.013783)Branch1335:0.034579)Branch1534:0.29465)Branch3480:0.0481,((8700-EPI_ISL_985174_cl4_B.1.1.33_2020-08-19:0.70096,((7904-EPI_ISL_717894_cl4_B.1.1.33_2020-11-04:0.35634,7905-EPI_ISL_717896_cl4_B.1.1.33_2020-11-04:0.44204)Branch1946:0.154,(1093-EPI_ISL_1239118_cl4_B.1.1.33_2021-01-04:0.36377,5557-EPI_ISL_2249336_cl4_B.1.1.33_2020-12-28:0.52404)Branch2722:0.059328)Branch3083:0.10642)Branch3545:0.019276,(472-EPI_ISL_1139063_cl4_B.1.1.33_2020-04-24:0.51287,(((29-EPI_ISL_1040840_cl4_B.1.1.33_2020-09-16:0.54298,(28-EPI_ISL_1040839_cl4_B.1.1.33_2020-09-16:0.44691,31-EPI_ISL_1040842_cl4_B.1.1.33_2020-08-27:0.41591)Branch2758:0.034344)Branch2963:0.050629,(5423-EPI_ISL_2241517_cl4_B.1.1.33_2020-12-02:0.4969,(8028-EPI_ISL_735425_cl4_B.1.1.33_2020-06-20:0.4098,(7754-EPI_ISL_603029_cl4_B.1.1.33_2020-06-22:0.34093,(7627-EPI_ISL_524470_cl4_B.1.1.33_2020-05-06:0.18623,7730-EPI_ISL_574593_cl4_B.1.1.33_2020-04-30:0.21601)Branch2128:0.055118)Branch2560:0.069355)Branch2980:0.03345)Branch3173:0.015485)Branch3259:0.088064,(((33-EPI_ISL_1040845_cl4_B.1.1.33_2020-08-18:0.5635,((19-EPI_ISL_1040829_cl4_B.1.1.33_2020-10-05:0.56459,(25-EPI_ISL_1040836_cl4_B.1.1.33_2020-09-18:0.55901,32-EPI_ISL_1040843_cl4_B.1.1.33_2020-08-27:0.48048)Branch2705:0.030945)Branch2903:0.041719,((14-EPI_ISL_1040824_cl4_B.1.1.33_2021-01-17:0.41893,424-EPI_ISL_1121327_cl4_B.1.1.33_2020-07-31:0.38826)Branch2577:0.072284,((8281-EPI_ISL_831683_cl4_B.1.1.33_2020-07-01:0.35372,(463-EPI_ISL_1139053_cl4_B.1.1.33_2020-06-27:0.31822,(465-EPI_ISL_1139055_cl4_B.1.1.33_2020-05-17:0.22587,889-EPI_ISL_1196283_cl4_B.1.1.33_2020-05-30:0.27934)Branch1774:0.015171)Branch1872:0.071443)Branch2449:0.051621,(24-EPI_ISL_1040835_cl4_B.1.1.33_2020-09-19:0.36325,(427-EPI_ISL_1121330_cl4_B.1.1.33_2020-07-03:0.39258,(425-EPI_ISL_1121328_cl4_B.1.1.33_2020-07-22:0.28062,1600-EPI_ISL_1468434_cl4_B.1.1.33_2020-05-25:0.29214)Branch1791:0.048608)Branch2169:0.06487)Branch2651:0.023299)Branch2799:0.038645)Branch3018:0.021563)Branch3132:0.074494)Branch3457:0.015716,((21-EPI_ISL_1040831_cl4_B.1.1.33_2020-10-02:0.60882,7738-EPI_ISL_583495_cl4_B.1.1.33_2020-06-13:0.49698)Branch3342:0.039223,((1796-EPI_ISL_1469809_cl4_B.1.1.33_2020-08-07:0.50583,8611-EPI_ISL_943582_cl4_B.1.1.33_2020-08-04:0.45383)Branch2546:0.16398,(5400-EPI_ISL_2229840_cl4_B.1.1.33_2020-07-23:0.77868,7826-EPI_ISL_693246_cl4_B.1.1.33_2020-06-30:0.66794)Branch3378:0.019853)Branch3438:0.010502)Branch3479:0.010116)Branch3510:0.016379,(((7502-EPI_ISL_492043_cl4_B.1.1.33_2020-05-25:0.30384,7503-EPI_ISL_492044_cl4_B.1.1.33_2020-05-27:0.23338)Branch1452:0.27009,(7649-EPI_ISL_527858_cl4_B.1.1.33_2020-03-23:0.37471,(7494-EPI_ISL_492035_cl4_B.1.1.33_2020-05-29:0.34552,7504-EPI_ISL_492045_cl4_B.1.1.33_2020-05-27:0.32934)Branch2683:0.066602)Branch3076:0.047871)Branch3327:0.058601,(((5752-EPI_ISL_2293018_cl4_B.1.1.33_2020-09-30:0.51413,(7505-EPI_ISL_492046_cl4_B.1.1.33_2020-05-29:0.51025,(363-EPI_ISL_1117393_cl4_B.1.1.33_2020-06-26:0.48787,(278-EPI_ISL_1068372_cl4_B.1.1.33_2020-05-17:0.44948,((2009-EPI_ISL_1583669_cl4_B.1.1.33_2020-06-11:0.49714,7735-EPI_ISL_583491_cl4_B.1.1.33_2020-04-15:0.47778)Branch3282:0.016331,((((269-EPI_ISL_1068323_cl4_B.1.1.33_2020-04-01:0.28938,(287-EPI_ISL_1068387_cl4_B.1.1.33_2020-04-23:0.27056,(8675-EPI_ISL_978528_cl4_B.1.1.33_2020-04-23:0.24869,(266-EPI_ISL_1068320_cl4_B.1.1.33_2020-04-27:0.22763,(261-EPI_ISL_1068315_cl4_B.1.1.33_2020-04-25:0.21399,(285-EPI_ISL_1068385_cl4_B.1.1.33_2020-04-21:0.19492,(289-EPI_ISL_1068392_cl4_B.1.1.33_2020-04-22:0.13249,8661-EPI_ISL_978514_cl4_B.1.1.33_2020-04-22:0.12907)Branch1467:0.081335)Branch2042:0.011805)Branch2140:0.0065306)Branch2191:0.022551)Branch2374:0.017573)Branch2507:0.031735)Branch2727:0.089382,(471-EPI_ISL_1139062_cl4_B.1.1.33_2020-04-14:0.39735,(7691-EPI_ISL_541364_cl4_B.1.1.33_2020-04-29:0.37084,8652-EPI_ISL_978505_cl4_B.1.1.33_2020-04-17:0.38256)Branch3133:0.0084042)Branch3183:0.010525)Branch3240:0.010525,((8135-EPI_ISL_776759_cl4_B.1.1.33_2020-04-30:0.37839,(((1681-EPI_ISL_1469606_cl4_B.1.1.33_2020-04-20:0.12498,1792-EPI_ISL_1469799_cl4_B.1.1.33_2020-04-30:0.11054)Branch1422:0.1308,(1653-EPI_ISL_1469569_cl4_B.1.1.33_2020-05-29:0.22639,(1667-EPI_ISL_1469585_cl4_B.1.1.33_2020-05-22:0.14497,1747-EPI_ISL_1469695_cl4_B.1.1.33_2020-04-29:0.15569)Branch1489:0.044516)Branch1772:0.075879)Branch2357:0.0981,(7491-EPI_ISL_492032_cl4_B.1.1.33_2020-04-15:0.36526,((7493-EPI_ISL_492034_cl4_B.1.1.33_2020-04-17:0.179,7763-EPI_ISL_613563_cl4_B.1.1.33_2020-04-01:0.17197)Branch2028:0.066058,(7492-EPI_ISL_492033_cl4_B.1.1.33_2020-04-29:0.24776,7497-EPI_ISL_492038_cl4_B.1.1.33_2020-04-29:0.24501)Branch2375:0.020767)Branch2524:0.043953)Branch2802:0.032725)Branch2981:0.024523)Branch3117:0.025785,(8408-EPI_ISL_861642_cl4_B.1.1.33_2020-04-26:0.39975,((762-EPI_ISL_1181561_cl4_B.1.1.33_2020-06-03:0.4639,7611-EPI_ISL_523976_cl4_B.1.1.33_2020-04-10:0.39739)Branch3109:0.011738,((7666-EPI_ISL_534315_cl4_B.1.1.33_2020-05-02:0.40824,8420-EPI_ISL_861664_cl4_B.1.1.33_2020-05-27:0.30784)Branch2822:0.060711,(281-EPI_ISL_1068379_cl4_B.1.1.33_2020-04-02:0.40019,((7500-EPI_ISL_492041_cl4_B.1.1.33_2020-04-30:0.37814,((7600-EPI_ISL_523961_cl4_B.1.1.33_2020-04-17:0.3656,7798-EPI_ISL_693213_cl4_B.1.1.33_2020-06-18:0.34284)Branch2934:0.011086,((273-EPI_ISL_1068366_cl4_B.1.1.33_2020-05-04:0.31507,8663-EPI_ISL_978516_cl4_B.1.1.33_2020-03-29:0.32688)Branch2875:0.016458,(7620-EPI_ISL_523991_cl4_B.1.1.33_2020-04-22:0.3451,8654-EPI_ISL_978507_cl4_B.1.1.33_2020-03-29:0.30516)Branch2896:0.013155)Branch2958:0.0054291)Branch2988:0.0093489)Branch3043:0.0065934,(7506-EPI_ISL_492047_cl4_B.1.1.33_2020-05-29:0.3529,((8419-EPI_ISL_861662_cl4_B.1.1.33_2020-05-18:0.35264,(369-EPI_ISL_1117402_cl4_B.1.1.33_2020-07-03:0.34967,((264-EPI_ISL_1068318_cl4_B.1.1.33_2020-04-14:0.17531,283-EPI_ISL_1068383_cl4_B.1.1.33_2020-04-20:0.20542)Branch1811:0.1449,((396-EPI_ISL_1117440_cl4_B.1.1.33_2020-06-25:0.24108,398-EPI_ISL_1117442_cl4_B.1.1.33_2020-07-03:0.21207)Branch2190:0.093092,(8535-EPI_ISL_918513_cl4_B.1.1.33_2020-06-01:0.28246,(7507-EPI_ISL_492048_cl4_B.1.1.33_2020-06-01:0.28948,(286-EPI_ISL_1068386_cl4_B.1.1.33_2020-04-26:0.25476,(279-EPI_ISL_1068375_cl4_B.1.1.33_2020-05-02:0.27668,(7496-EPI_ISL_492037_cl4_B.1.1.33_2020-04-29:0.27973,((7585-EPI_ISL_515543_cl4_B.1.1.33_2020-04-01:0.22383,7599-EPI_ISL_523959_cl4_B.1.1.33_2020-08-15:0.23145)Branch2462:0.019874,(274-EPI_ISL_1068367_cl4_B.1.1.33_2020-05-27:0.24278,(((267-EPI_ISL_1068321_cl4_B.1.1.33_2020-04-25:0.11892,8128-EPI_ISL_776751_cl4_B.1.1.33_2020-03-24:0.12906)Branch1958:0.043317,(8160-EPI_ISL_792105_cl4_B.1.1.33_2020-03-27:0.16059,(7655-EPI_ISL_527867_cl4_B.1.1.33_2020-04-22:0.13311,(((7499-EPI_ISL_492040_cl4_B.1.1.33_2020-04-30:0.054918,7578-EPI_ISL_515523_cl4_B.1.1.33_2020-04-02:0.059022)Branch1453:0.026205,(8657-EPI_ISL_978510_cl4_B.1.1.33_2020-03-23:0.056375,(8650-EPI_ISL_978503_cl4_B.1.1.33_2020-03-18:0,8673-EPI_ISL_978526_cl4_B.1.1.33_2020-04-18:0)Branch1174:0.058294)Branch1478:0.022156)Branch1612:0.021294,((7583-EPI_ISL_515528_cl4_B.1.1.33_2020-03-25:0.059615,8305-EPI_ISL_833155_cl4_B.1.1.33_2020-04-27:0.06093)Branch1507:0.022188,(7681-EPI_ISL_541352_cl4_B.1.1.33_2020-04-13:0.071461,(7577-EPI_ISL_515522_cl4_B.1.1.33_2020-03-31:0.064261,7582-EPI_ISL_515527_cl4_B.1.1.33_2020-03-18:0.055172)Branch1461:0.0099447)Branch1523:0.020392)Branch1644:0.015729)Branch1762:0.02081)Branch1894:0.019393)Branch2051:0.032125)Branch2312:0.024806,(761-EPI_ISL_1181560_cl4_B.1.1.33_2020-06-03:0.20319,7591-EPI_ISL_515557_cl4_B.1.1.33_2020-04-15:0.2171)Branch2371:0.016327)Branch2498:0.0012)Branch2503:0.01435)Branch2593:0.009941)Branch2666:0.0035509)Branch2686:0.0016219)Branch2694:0.0076878)Branch2744:0.0086903)Branch2798:0.0067767)Branch2839:0.00060141)Branch2843:0.0082242)Branch2893:0.016651)Branch2974:0.0091113,((7621-EPI_ISL_523992_cl4_B.1.1.33_2020-04-23:0.31175,7732-EPI_ISL_574596_cl4_B.1.1.33_2020-06-19:0.35111)Branch2689:0.052954,(7561-EPI_ISL_513575_cl4_B.1.1.33_2020-05-04:0.31454,(4476-EPI_ISL_2134584_cl4_B.1.1.33_2020-00-00:0.40275,7565-EPI_ISL_513581_cl4_B.1.1.33_2020-05-05:0.31713)Branch2779:0.014469)Branch2867:0.024242)Branch2990:0.0059472)Branch3026:0.0049273)Branch3051:0.0047682)Branch3073:0.0077875)Branch3120:0.0061628)Branch3155:0.0044966)Branch3177:0.0098605)Branch3231:0.0049358)Branch3254:0.0078103)Branch3293:0.011679,(((39-EPI_ISL_1040851_cl4_N.4_2020-07-22:0.20741,(36-EPI_ISL_1040848_cl4_N.4_2020-07-31:0.16852,890-EPI_ISL_1196284_cl4_N.4_2020-07-07:0.14879)Branch1210:0.032502)Branch1384:0.27323,((7750-EPI_ISL_603025_cl4_B.1.1.33_2020-06-11:0.38973,8031-EPI_ISL_735430_cl4_B.1.1.33_2020-07-01:0.44194)Branch2993:0.023291,(7766-EPI_ISL_613709_cl4_B.1.1.33_2020-03-22:0.38102,(7907-EPI_ISL_717899_cl4_B.1.1.33_2020-07-27:0.4118,(7608-EPI_ISL_523973_cl4_B.1.1.33_2020-04-03:0.33258,(7515-EPI_ISL_510535_cl4_B.1.1.33_2020-05-08:0.27684,(7829-EPI_ISL_708529_cl4_B.1.1.33_2020-06-29:0.31129,(7464-EPI_ISL_468310_cl4_B.1.1.33_2020-03-22:0.215,(8402-EPI_ISL_861635_cl4_B.1.1.33_2020-03-26:0.13056,(7481-EPI_ISL_471554_cl4_B.1.1.33_2020-03-29:0.10614,(7580-EPI_ISL_515525_cl4_B.1.1.33_2020-06-30:0.1024,7656-EPI_ISL_527869_cl4_B.1.1.33_2020-04-22:0.093628)Branch1480:0.011958)Branch1552:0.045044)Branch1853:0.04057)Branch2166:0.03863)Branch2461:0.022449)Branch2612:0.021629)Branch2752:0.026595)Branch2911:0.027969)Branch3058:0.012257)Branch3124:0.016925)Branch3214:0.020822,(8131-EPI_ISL_776754_cl4_B.1.1.33_2020-03-31:0.44107,(26-EPI_ISL_1040837_cl4_B.1.1.33_2020-09-18:0.28049,1598-EPI_ISL_1468432_cl4_B.1.1.33_2020-08-18:0.2194)Branch1570:0.24437)Branch3234:0.017424)Branch3314:0.0061499)Branch3340:0.0037606)Branch3350:0.0074932)Branch3388:0.0099504)Branch3421:0.0099332)Branch3448:0.00097209)Branch3452:0.012265,(381-EPI_ISL_1117417_cl4_B.1.1.33_2020-06-03:0.5365,((7806-EPI_ISL_693222_cl4_B.1.1.33_2020-06-16:0.37148,8018-EPI_ISL_735407_cl4_B.1.1.33_2020-06-26:0.31771)Branch2351:0.19183,(262-EPI_ISL_1068316_cl4_B.1.1.33_2020-04-18:0.43995,(263-EPI_ISL_1068317_cl4_B.1.1.33_2020-06-28:0.56671,7863-EPI_ISL_717846_cl4_B.1.1.33_2020-06-01:0.46554)Branch3356:0.0032832)Branch3368:0.018482)Branch3433:0.0098963)Branch3468:0.0079565)Branch3491:0.0086784,((7527-EPI_ISL_513527_cl4_B.1.1.33_2020-04-30:0.44006,(8649-EPI_ISL_978502_cl4_B.1.1.33_2020-03-29:0.20754,(8660-EPI_ISL_978513_cl4_B.1.1.33_2020-03-29:0.2109,(8655-EPI_ISL_978508_cl4_B.1.1.33_2020-03-30:0.13047,8677-EPI_ISL_978530_cl4_B.1.1.33_2020-03-29:0.13768)Branch1026:0.039064)Branch1223:0.054319)Branch1522:0.20996)Branch3062:0.096663,((782-EPI_ISL_1181582_cl4_B.1.1.33_2020-05-05:0.42859,8648-EPI_ISL_978499_cl4_B.1.1.33_2020-08-03:0.43313)Branch2944:0.11221,(7737-EPI_ISL_583493_cl4_B.1.1.33_2020-04-28:0.48882,8029-EPI_ISL_735427_cl4_B.1.1.33_2020-07-01:0.42719)Branch3325:0.043565)Branch3483:0.0044315)Branch3492:0.0084915)Branch3519:0.0030619)Branch3530:0.0095095)Branch3555:0.0057112)Branch3567:0.004357)Branch3580:0.0047223)Branch3598:0.0079138)Branch3621:0.0062141)Branch3632:0.012793)Branch3660:0.010265)Branch3679:0.012923)Branch3706:0.004569)Branch3724:0.010756)Branch3742:0.0031121)Branch3749:0.013881,(((((8456-EPI_ISL_861891_cl4_B.1.1.33_2020-07-31:0.31977,8462-EPI_ISL_861897_cl4_B.1.1.33_2020-07-31:0.27821)Branch844:0.46808,(632-EPI_ISL_1181415_cl4_B.1.1.33_2020-12-29:0.7778,7899-EPI_ISL_717887_cl4_B.1.1.33_2020-10-29:0.50695)Branch2515:0.2095)Branch3597:0.050062,(((1905-EPI_ISL_1520114_cl4_B.1.1.33_2021-02-19:0.44065,(7896-EPI_ISL_717882_cl4_B.1.1.33_2020-10-26:0.29528,7902-EPI_ISL_717891_cl4_B.1.1.33_2020-11-03:0.37325)Branch1230:0.053648)Branch1535:0.11441,(1028-EPI_ISL_1213381_cl4_B.1.1.33_2021-01-25:0.5585,(614-EPI_ISL_1181396_cl4_B.1.1.33_2021-01-24:0.58333,617-EPI_ISL_1181399_cl4_B.1.1.33_2021-01-18:0.60004)Branch1351:0.12968)Branch2240:0.021992)Branch2411:0.25064,(8615-EPI_ISL_943588_cl4_B.1.1.33_2020-08-06:0.81336,((508-EPI_ISL_1163706_cl4_B.1.1.161_2020-08-00:0.56706,8276-EPI_ISL_831474_cl4_B.1.1.33_2020-06-12:0.46207)Branch2871:0.095905,(5566-EPI_ISL_2249351_cl4_B.1.1.33_2020-12-23:0.76074,(((7961-EPI_ISL_729802_cl4_B.1.1.33_2020-08-09:0.47862,8007-EPI_ISL_729858_cl4_B.1.1.33_2020-08-06:0.49432)Branch1976:0.11473,(1778-EPI_ISL_1469762_cl4_B.1.1.33_2020-07-04:0.56571,(1671-EPI_ISL_1469589_cl4_B.1.1.33_2020-10-09:0.51165,(1783-EPI_ISL_1469773_cl4_B.1.1.33_2020-05-06:0.43116,((1682-EPI_ISL_1469607_cl4_B.1.1.33_2020-08-21:0.37576,1738-EPI_ISL_1469685_cl4_B.1.1.33_2020-09-15:0.38033)Branch1775:0.027621,((1710-EPI_ISL_1469643_cl4_B.1.1.33_2020-10-26:0.30408,1721-EPI_ISL_1469660_cl4_B.1.1.33_2020-11-19:0.37907)Branch1007:0.16405,(1714-EPI_ISL_1469651_cl4_B.1.1.33_2020-09-18:0.40613,1763-EPI_ISL_1469736_cl4_B.1.1.33_2020-08-30:0.3413)Branch1248:0.11392)Branch1961:0.0022477)Branch1979:0.034268)Branch2270:0.023827)Branch2447:0.016344)Branch2573:0.038268)Branch2813:0.041405,(8070-EPI_ISL_770574_cl4_B.1.1.33_2020-11-23:0.54588,8605-EPI_ISL_942375_cl4_B.1.1.33_2020-07-31:0.49862)Branch2925:0.023375)Branch3055:0.01444)Branch3138:0.048473)Branch3386:0.077887)Branch3625:0.017277)Branch3659:0.023542)Branch3707:0.01159,(8635-EPI_ISL_943982_cl4_B.1.1.33_2020-10-14:0.77337,(7870-EPI_ISL_717854_cl4_B.1.1.33_2020-07-01:0.70761,((2273-EPI_ISL_1739298_cl4_B.1.1.33_2020-03-01:0.70534,(7883-EPI_ISL_717869_cl4_B.1.1.33_2020-09-03:0.46396,7884-EPI_ISL_717870_cl4_B.1.1.33_2020-09-04:0.45072)Branch2441:0.22446)Branch3612:0.018005,((7860-EPI_ISL_717841_cl4_B.1.1.33_2020-07-28:0.64076,(8633-EPI_ISL_943980_cl4_B.1.1.33_2020-10-12:0.65802,(((7876-EPI_ISL_717861_cl4_B.1.1.33_2020-07-08:0.35807,7878-EPI_ISL_717863_cl4_B.1.1.33_2020-08-03:0.42047)Branch2080:0.21688,(7871-EPI_ISL_717855_cl4_B.1.1.33_2020-07-01:0.51846,7872-EPI_ISL_717856_cl4_B.1.1.33_2020-07-02:0.48635)Branch3230:0.058175)Branch3466:0.018325,(1994-EPI_ISL_1583646_cl4_B.1.1.33_2020-06-14:0.52318,(7866-EPI_ISL_717849_cl4_B.1.1.33_2020-06-01:0.39011,7887-EPI_ISL_717873_cl4_B.1.1.33_2020-09-08:0.43952)Branch2994:0.10056)Branch3474:0.016631)Branch3528:0.01206)Branch3561:0.018929)Branch3610:0.0078168,((7890-EPI_ISL_717876_cl4_B.1.1.33_2020-10-09:0.70592,(7501-EPI_ISL_492042_cl4_B.1.1.33_2020-04-16:0.59799,7879-EPI_ISL_717865_cl4_B.1.1.33_2020-08-03:0.56784)Branch3408:0.036716)Branch3523:0.033577,((507-EPI_ISL_1163705_cl4_B.1.1.33_2020-07-00:0.50512,(1639-EPI_ISL_1469549_cl4_B.1.1.33_2020-09-24:0.38677,(1650-EPI_ISL_1469566_cl4_B.1.1.33_2020-09-18:0.37189,1759-EPI_ISL_1469725_cl4_B.1.1.33_2020-09-28:0.42184)Branch2156:0.087982)Branch2814:0.067788)Branch3219:0.10389,((7888-EPI_ISL_717874_cl4_B.1.1.33_2020-10-09:0.66512,8702-EPI_ISL_985176_cl4_B.1.1.33_2020-08-17:0.72784)Branch3500:0.017332,((7917-EPI_ISL_717919_cl4_B.1.1.33_2020-06-02:0.56937,7918-EPI_ISL_717920_cl4_B.1.1.33_2020-10-29:0.64128)Branch3442:0.029963,((8371-EPI_ISL_848610_cl4_B.1.1.33_2020-06-24:0.62532,8377-EPI_ISL_848616_cl4_B.1.1.33_2020-04-28:0.77577)Branch3332:0.045925,((7894-EPI_ISL_717880_cl4_B.1.1.33_2020-10-26:0.36042,7900-EPI_ISL_717888_cl4_B.1.1.33_2020-10-29:0.31412)Branch1573:0.2854,((((7767-EPI_ISL_623110_cl4_B.1.1.33_2020-04-24:0.50055,(7386-EPI_ISL_429688_cl4_B.1.1_2020-03-17:0.32958,7773-EPI_ISL_623120_cl4_B.1.1.33_2020-04-22:0.40111)Branch2908:0.063243)Branch3251:0.02262,(785-EPI_ISL_1181585_cl4_B.1.1.33_2020-05-03:0.51524,((8607-EPI_ISL_942930_cl4_B.1.1.33_2020-08-13:0.35408,8617-EPI_ISL_943591_cl4_B.1.1.33_2020-06-04:0.4403)Branch2851:0.076803,((7862-EPI_ISL_717845_cl4_B.1.1.33_2020-06-01:0.34874,7877-EPI_ISL_717862_cl4_B.1.1.33_2020-07-08:0.34292)Branch2832:0.065473,(((8618-EPI_ISL_943592_cl4_B.1.1.33_2020-04-14:0,8619-EPI_ISL_943593_cl4_B.1.1.33_2020-06-15:0)Branch725:0.28523,(8609-EPI_ISL_943574_cl4_B.1.1.33_2020-08-18:0.10335,8610-EPI_ISL_943576_cl4_B.1.1.33_2020-07-16:0.098)Branch1149:0.17071)Branch2268:0.14046,(((2176-EPI_ISL_1695909_cl4_B.1.1.33_2020-05-14:0.37709,(2172-EPI_ISL_1694628_cl4_B.1.1.33_2020-04-24:0.23139,(2171-EPI_ISL_1694627_cl4_B.1.1.33_2020-04-22:0.1976,(2173-EPI_ISL_1694631_cl4_B.1.1.33_2020-04-28:0.12772,2174-EPI_ISL_1694632_cl4_B.1.1.33_2020-04-30:0.13186)Branch1624:0.047674)Branch1973:0.029158)Branch2209:0.09079)Branch2869:0.033031,(7868-EPI_ISL_717852_cl4_B.1.1.33_2020-06-01:0.36125,(470-EPI_ISL_1139061_cl4_B.1.1.33_2020-04-08:0.29734,7659-EPI_ISL_528637_cl4_B.1.1.33_2020-03-16:0.30103)Branch2739:0.043184)Branch2983:0.011568)Branch3050:0.012486,(7684-EPI_ISL_541356_cl4_B.1.1.33_2020-04-17:0.41729,(7856-EPI_ISL_717833_cl4_B.1.1.33_2020-06-03:0.41721,(7864-EPI_ISL_717847_cl4_B.1.1.33_2020-06-01:0.356,((((7910-EPI_ISL_717910_cl4_B.1.1.33_2020-05-31:0.27752,(7857-EPI_ISL_717836_cl4_B.1.1.33_2020-06-03:0.19143,7912-EPI_ISL_717912_cl4_B.1.1.33_2020-06-02:0.2152)Branch1890:0.080751)Branch2528:0.021416,(7865-EPI_ISL_717848_cl4_B.1.1.33_2020-06-01:0.29475,(7694-EPI_ISL_541369_cl4_B.1.1.33_2020-04-30:0.25626,(7693-EPI_ISL_541368_cl4_B.1.1.33_2020-04-30:0.24619,((2168-EPI_ISL_1678584_cl4_B.1.1.33_2020-04-15:0.14826,(2169-EPI_ISL_1690551_cl4_B.1.1.33_2020-04-17:0.12582,7560-EPI_ISL_513572_cl4_B.1.1.33_2020-04-24:0.11011)Branch1602:0.051808)Branch1956:0.041559,(7660-EPI_ISL_528638_cl4_B.1.1.33_2020-03-16:0.15594,(477-EPI_ISL_1139068_cl4_B.1.1.33_2020-03-25:0.1612,(7780-EPI_ISL_623140_cl4_B.1.1.33_2020-04-17:0.11639,(7765-EPI_ISL_613707_cl4_B.1.1.33_2020-03-24:0.056448,7769-EPI_ISL_623114_cl4_B.1.1.33_2020-04-24:0.057594)Branch1311:0.046447)Branch1572:0.056852)Branch1963:0.013913)Branch2076:0.026774)Branch2289:0.015961)Branch2410:0.020277)Branch2564:0.0063092)Branch2595:0.010885)Branch2673:0.019576,(8458-EPI_ISL_861893_cl4_B.1.1.33_2020-03-16:0.3269,(7784-EPI_ISL_623166_cl4_B.1.1.33_2020-04-20:0.3537,8138-EPI_ISL_776762_cl4_B.1.1.33_2020-03-23:0.29917)Branch2597:0.023688)Branch2756:0.0064174)Branch2794:0.01346,(7777-EPI_ISL_623132_cl4_B.1.1.33_2020-04-09:0.38549,((7782-EPI_ISL_623146_cl4_B.1.1.33_2020-04-29:0.096874,7783-EPI_ISL_623158_cl4_B.1.1.33_2020-05-07:0.10876)Branch1067:0.04413,(7771-EPI_ISL_623118_cl4_B.1.1.33_2020-04-24:0.11881,7772-EPI_ISL_623119_cl4_B.1.1.33_2020-05-04:0.11793)Branch1121:0.034234)Branch1300:0.22512)Branch2853:0.0038003)Branch2876:0.010976)Branch2935:0.001804)Branch2942:0.02545)Branch3079:0.0068577)Branch3121:0.0053153)Branch3152:0.009985)Branch3206:0.011059)Branch3262:0.013423)Branch3323:0.0074207)Branch3346:0.015211,(7861-EPI_ISL_717844_cl4_B.1.1.33_2020-04-24:0.57105,(((7869-EPI_ISL_717853_cl4_B.1.1.33_2020-07-01:0.63687,8324-EPI_ISL_848561_cl4_B.1.1.33_2020-07-13:0.65376)Branch3216:0.020855,((8472-EPI_ISL_861907_cl4_B.1.1.33_2020-03-25:0.53502,(((8347-EPI_ISL_848584_cl4_B.1.1.33_2020-05-01:0.46869,(8341-EPI_ISL_848578_cl4_B.1.1.33_2020-05-19:0.38403,(8342-EPI_ISL_848579_cl4_B.1.1.33_2020-05-19:0.3056,(7637-EPI_ISL_524792_cl4_B.1.1.33_2020-04-03:0.15712,(7638-EPI_ISL_524793_cl4_B.1.1.33_2020-04-29:0.1071,8339-EPI_ISL_848576_cl4_B.1.1.33_2020-05-21:0.13846)Branch1157:0.073664)Branch1568:0.08852)Branch2239:0.062178)Branch2695:0.02589)Branch2868:0.060989,(7432-EPI_ISL_458149_cl4_B.1.1.33_2020-04-06:0.46208,(7431-EPI_ISL_458148_cl4_B.1.1.33_2020-04-27:0.442,(7629-EPI_ISL_524784_cl4_B.1.1.33_2020-04-29:0.47089,(7634-EPI_ISL_524789_cl4_B.1.1.33_2020-05-05:0.38939,(8373-EPI_ISL_848612_cl4_B.1.1.33_2020-06-10:0.38046,(8370-EPI_ISL_848609_cl4_B.1.1.33_2020-07-13:0.37012,(8286-EPI_ISL_831898_cl4_B.1.1.33_2020-08-26:0.46826,((7770-EPI_ISL_623116_cl4_B.1.1.33_2020-04-07:0.34338,7858-EPI_ISL_717839_cl4_B.1.1.33_2020-04-08:0.32538)Branch2676:0.012626,(((8336-EPI_ISL_848573_cl4_B.1.1.33_2020-05-22:0.16476,8374-EPI_ISL_848613_cl4_B.1.1.33_2020-06-04:0.18643)Branch1545:0.088684,(7635-EPI_ISL_524790_cl4_B.1.1.33_2020-04-28:0.25936,(7636-EPI_ISL_524791_cl4_B.1.1.33_2020-04-29:0.22,8338-EPI_ISL_848575_cl4_B.1.1.33_2020-05-21:0.23952)Branch1805:0.019436)Branch1945:0.033166)Branch2219:0.06998,(7428-EPI_ISL_458145_cl4_B.1.1.33_2020-04-20:0.35214,((7425-EPI_ISL_458142_cl4_B.1.1.33_2020-04-05:0.32227,(7633-EPI_ISL_524788_cl4_B.1.1.33_2020-04-24:0.33428,(8327-EPI_ISL_848564_cl4_B.1.1.33_2020-07-03:0.3045,((7489-EPI_ISL_486427_cl4_B.1.1.33_2020-03-13:0,8480-EPI_ISL_861915_cl4_B.1.1.33_2020-03-31:0)Branch752:0.3049,((7774-EPI_ISL_623124_cl4_B.1.1.33_2020-04-22:0.25585,(7775-EPI_ISL_623126_cl4_B.1.1.33_2020-04-01:0.24781,(8388-EPI_ISL_848627_cl4_B.1.1.33_2020-03-22:0.28738,((7786-EPI_ISL_636835_cl4_B.1.1.33_2020-05-29:0,7787-EPI_ISL_636837_cl4_B.1.1.33_2020-05-29:0)Branch827:0.22876,(8280-EPI_ISL_831678_cl4_B.1.1.33_2020-05-31:0.22992,(8387-EPI_ISL_848626_cl4_B.1.1.33_2020-03-24:0.19514,(8340-EPI_ISL_848577_cl4_B.1.1.33_2020-05-20:0.20757,(7764-EPI_ISL_613564_cl4_B.1.1.33_2020-04-05:0.18303,(8344-EPI_ISL_848581_cl4_B.1.1.33_2020-05-13:0.1468,(((7644-EPI_ISL_524799_cl4_B.1.1.33_2020-05-08:0,7781-EPI_ISL_623142_cl4_B.1.1.33_2020-04-22:0)Branch929:0,(8361-EPI_ISL_848598_cl4_B.1.1.33_2020-03-19:0,8364-EPI_ISL_848601_cl4_B.1.1.33_2020-03-18:0)Branch930:0)Branch933:0,(((7388-EPI_ISL_450873_cl4_B.1.1.33_2020-03-17:0,7389-EPI_ISL_450874_cl4_B.1.1.33_2020-03-20:0)Branch925:0,(7426-EPI_ISL_458143_cl4_B.1.1.33_2020-04-15:0,7427-EPI_ISL_458144_cl4_B.1.1.33_2020-04-15:0)Branch926:0)Branch931:0,((7640-EPI_ISL_524795_cl4_B.1.1.33_2020-04-09:0,7641-EPI_ISL_524796_cl4_B.1.1.33_2020-04-23:0)Branch927:0,(7642-EPI_ISL_524797_cl4_B.1.1.33_2020-03-24:0,7643-EPI_ISL_524798_cl4_B.1.1.33_2020-03-14:0)Branch928:0)Branch932:0)Branch934:0)Branch935:0.11899)Branch1533:0.030531)Branch1734:0.014131)Branch1830:0.012374)Branch1914:0.012265)Branch|2020:0.010421)Branch2099:0.012834)Branch2204:0.010892)Branch2295:0.0033567)Branch2324:0.017375,(7639-EPI_ISL_524794_cl4_B.1.1.33_2020-04-25:0.28214,8343-EPI_ISL_848580_cl4_B.1.1.33_2020-05-13:0.27989)Branch2408:0.0064237)Branch2454:0.0069181)Branch2508:0.001855)Branch2523:0.0063757)Branch2575:0.0026769)Branch2585:0.009851,(7422-EPI_ISL_458139_cl4_B.1.1.33_2020-03-18:0.3338,(8278-EPI_ISL_831646_cl4_B.1.1.33_2020-06-17:0.27531,8288-EPI_ISL_831940_cl4_B.1.1.33_2020-09-10:0.29557)Branch2319:0.044831)Branch2644:0.0017517)Branch2655:0.0097729)Branch2714:0.0031482)Branch2740:0.0029438)Branch2757:0.0098332)Branch2816:0.0098226)Branch2879:0.0048531)Branch2909:0.010751)Branch2959:0.0062398)Branch2996:0.0050325)Branch3030:0.01554)Branch3112:0.017626)Branch3213:0.0038068,(7895-EPI_ISL_717881_cl4_B.1.1.33_2020-10-26:0.59278,(8473-EPI_ISL_861908_cl4_B.1.1.33_2020-11-23:0.5768,(8375-EPI_ISL_848614_cl4_B.1.1.33_2020-06-01:0.41098,(7421-EPI_ISL_458138_cl4_B.1.1.33_2020-04-03:0.27953,8475-EPI_ISL_861910_cl4_B.1.1.33_2020-08-21:0.29779)Branch2202:0.04938)Branch2588:0.089129)Branch3154:0.011487)Branch3215:0.0035019)Branch3236:0.0045942)Branch3260:0.0078806,((8282-EPI_ISL_831685_cl4_B.1.1.33_2020-07-06:0.33609,8285-EPI_ISL_831892_cl4_B.1.1.33_2020-08-19:0.40138)Branch2073:0.1776,(8331-EPI_ISL_848568_cl4_B.1.1.33_2020-06-04:0.50423,(8332-EPI_ISL_848569_cl4_B.1.1.33_2020-06-04:0.4129,(8330-EPI_ISL_848567_cl4_B.1.1.33_2020-06-07:0.29341,(8354-EPI_ISL_848591_cl4_B.1.1.33_2020-04-16:0.2939,(8333-EPI_ISL_848570_cl4_B.1.1.33_2020-05-30:0,8335-EPI_ISL_848572_cl4_B.1.1.33_2020-05-28:0)Branch632:0.27501)Branch1930:0.039961)Branch2271:0.043405)Branch2594:0.040695)Branch2870:0.071972)Branch3278:0.0030737)Branch3294:0.0052166)Branch3321:0.013562,((7718-EPI_ISL_547574_cl4_B.1.1.33_2020-06-19:0.4471,7915-EPI_ISL_717917_cl4_B.1.1.33_2020-07-29:0.60659)Branch3075:0.054029,(7692-EPI_ISL_541366_cl4_B.1.1.33_2020-04-29:0.50688,(7768-EPI_ISL_623112_cl4_B.1.1.33_2020-04-20:0.53452,(7828-EPI_ISL_693248_cl4_B.1.1.33_2020-07-06:0.5079,(7875-EPI_ISL_717860_cl4_B.1.1.33_2020-07-06:0.52039,8337-EPI_ISL_848574_cl4_B.1.1.33_2020-05-21:0.46806)Branch2967:0.032689)Branch3162:0.014449)Branch3237:0.016198)Branch3311:0.01043)Branch3352:0.0046415)Branch3377:0.0013525)Branch3383:0.007799)Branch3413:0.012081,((7785-EPI_ISL_623168_cl4_B.1.1.33_2020-04-08:0.36772,7913-EPI_ISL_717913_cl4_B.1.1.33_2020-07-29:0.533)Branch2702:0.1292,(7911-EPI_ISL_717911_cl4_B.1.1.33_2020-06-01:0.56782,((7908-EPI_ISL_717901_cl4_B.1.1.33_2020-07-30:0.64055,(7859-EPI_ISL_717840_cl4_B.1.1.33_2020-04-13:0.31359,7916-EPI_ISL_717918_cl4_B.1.1.33_2020-06-02:0.35056)Branch2469:0.078694)Branch2976:0.039135,(7867-EPI_ISL_717851_cl4_B.1.1.33_2020-06-01:0.52984,7882-EPI_ISL_717868_cl4_B.1.1.33_2020-08-05:0.43973)Branch3084:0.020752)Branch3207:0.0074)Branch3245:0.040401)Branch3420:0.0087732)Branch3445:0.008601)Branch3476:0.0066105)Branch3497:0.013851)Branch3542:0.004159)Branch3551:0.016685)Branch3600:0.0069065)Branch3616:0.0066057)Branch3631:0.011119)Branch3655:0.01252)Branch3681:0.015845)Branch3719:0.0083096)Branch3732:0.018524,((857-EPI_ISL_1182607_cl4_B.1.1.33_2020-12-03:0.66653,(7889-EPI_ISL_717875_cl4_B.1.1.33_2020-10-09:0.50032,(660-EPI_ISL_1181447_cl4_B.1.1.33_2020-09-21:0.30249,661-EPI_ISL_1181448_cl4_B.1.1.33_2020-09-17:0.26869)Branch786:0.26326)Branch2273:0.10334)Branch3023:0.19595,((5558-EPI_ISL_2249338_cl4_B.1.1.33_2020-12-11:0.62338,(8603-EPI_ISL_940629_cl4_B.1.1.33_2021-01-25:0.66092,(611-EPI_ISL_1181393_cl4_B.1.1.33_2021-01-27:0.84309,(1106-EPI_ISL_1239134_cl4_B.1.1.33_2021-01-14:0.7665,(233-EPI_ISL_1068265_cl4_N.1_2021-01-06:0.5642,1889-EPI_ISL_1499202_cl4_B.1.1.33_2020-10-20:0.45992)Branch958:0.11887)Branch1587:0.036464)Branch1849:0.043082)Branch2249:0.044836)Branch2624:0.20544,(8678-EPI_ISL_978531_cl4_B.1.1.33_2020-11-13:0.85355,((((623-EPI_ISL_1181406_cl4_B.1.1.33_2021-01-08:0.70445,830-EPI_ISL_1182564_cl4_B.1.1.33_2021-01-17:0.46783)Branch1782:0.12311,(613-EPI_ISL_1181395_cl4_B.1.1.33_2021-01-25:0.56379,(615-EPI_ISL_1181397_cl4_B.1.1.33_2021-01-22:0.62892,648-EPI_ISL_1181432_cl4_B.1.1.33_2020-10-13:0.36801)Branch1719:0.013627)Branch1807:0.12627)Branch2795:0.050409,(820-EPI_ISL_1182548_cl4_B.1.1.33_2021-01-02:0.5498,((5559-EPI_ISL_2249339_cl4_B.1.1.33_2020-12-18:0.7094,(5562-EPI_ISL_2249343_cl4_B.1.1.33_2020-11-29:0.48536,5563-EPI_ISL_2249344_cl4_B.1.1.33_2021-01-28:0.64359)Branch2150:0.027596)Branch2413:0.039602,(1099-EPI_ISL_1239127_cl4_B.1.1.33_2020-11-23:0.4449,5556-EPI_ISL_2249335_cl4_B.1.1.33_2020-12-01:0.36731)Branch2463:0.035467)Branch2733:0.035027)Branch2955:0.024834)Branch3118:0.036784,((7897-EPI_ISL_717885_cl4_B.1.1.33_2020-10-27:0.12602,7898-EPI_ISL_717886_cl4_B.1.1.33_2020-10-27:0.13473)Branch559:0.47148,(995-EPI_ISL_1213328_cl4_B.1.1.33_2021-01-28:0.52591,(960-EPI_ISL_1213259_cl4_B.1.1.33_2021-02-03:0.39853,984-EPI_ISL_1213303_cl4_B.1.1.33_2021-01-31:0.40862)Branch1222:0.020667)Branch1346:0.25292)Branch3257:0.014079)Branch3326:0.061672)Branch3548:0.031482)Branch3635:0.05403)Branch3751:0.010594)Branch3764:0.0020001)Branch3770:0.010485)Branch3789:0.01789)Branch3812:0.018928,((7903-EPI_ISL_717892_cl4_B.1.1.33_2020-11-03:0.50131,8240-EPI_ISL_792637_cl4_B.1.1.33_2020-11-10:0.52578)Branch1323:0.47284,((1830-EPI_ISL_1493599_cl4_B.1.1.33_2021-01-05:0.57375,(1168-EPI_ISL_1303504_cl4_B.1.1.33_2021-01-11:0.43236,1828-EPI_ISL_1493597_cl4_B.1.1.33_2021-01-14:0.49404)Branch555:0.18676)Branch1226:0.46633,((5767-EPI_ISL_2298741_cl4_B.1.1.33_2021-01-08:0.95244,(5445-EPI_ISL_2241552_cl4_B.1.1.33_2021-02-09:0.88714,(1127-EPI_ISL_1261695_cl4_N.10_2021-02-07:0.58969,(4475-EPI_ISL_2107305_cl4_N.10_2021-04-19:0.6554,(589-EPI_ISL_1181370_cl4_N.10_2021-01-16:0.52564,(1543-EPI_ISL_1465229_cl4_N.10_2021-02-15:0.48635,((1542-EPI_ISL_1465228_cl4_N.10_2021-02-16:0.41089,5686-EPI_ISL_2274085_cl4_N.10_2021-03-01:0.46502)Branch57:0.05847,(1547-EPI_ISL_1465235_cl4_N.10_2021-02-04:0.4075,(1541-EPI_ISL_1465226_cl4_N.10_2021-02-19:0.38349,(590-EPI_ISL_1181371_cl4_N.10_2021-01-04:0.31997,(1548-EPI_ISL_1465236_cl4_N.10_2021-01-28:0.32435,(1552-EPI_ISL_1465242_cl4_N.10_2021-01-11:0.28422,((1549-EPI_ISL_1465238_cl4_N.10_2021-01-28:0,1551-EPI_ISL_1465241_cl4_N.10_2021-01-14:0)Branch2:0.28409,(1544-EPI_ISL_1465231_cl4_N.10_2021-02-09:0.26544,(1546-EPI_ISL_1465234_cl4_N.10_2021-02-07:0.25397,(1554-EPI_ISL_1465245_cl4_N.10_2021-01-04:0.18835,(1553-EPI_ISL_1465243_cl4_N.10_2021-01-07:0,(1545-EPI_ISL_1465232_cl4_N.10_2021-02-09:0,1550-EPI_ISL_1465239_cl4_N.10_2021-01-24:0)Branch4:0)Branch5:0.16726)Branch21:0.052396)Branch26:0.029355)Branch33:0.0088673)Branch36:0.0088297)Branch37:0.0089578)Branch39:0.011473)Branch43:0.038472)Branch55:0.028795)Branch63:0.033158)Branch80:0.0081105)Branch85:0.080279)Branch128:0.052657)Branch204:0.083439)Branch306:0.71596)Branch3643:0.021468)Branch3686:0.059634,(5399-EPI_ISL_2229839_cl4_B.1.1.33_2020-07-09:1.1026,5401-EPI_ISL_2229841_cl4_B.1.1.33_2020-06-22:1.0575)Branch3769:0.01899)Branch3797:0.013899)Branch3821:0.0094216)Branch3837:0.0054241)Branch3847:0.0029155)Branch3853:0.021827,(((((((5513-EPI_ISL_2245103_cl6_B.1.1_2021-01-04:0.45267,(5507-EPI_ISL_2245090_cl6_B.1.1_2020-12-18:0.27198,5511-EPI_ISL_2245098_cl6_B.1.1_2020-12-22:0.30621)Branch540:0.046226)Branch655:0.15279,(5536-EPI_ISL_2248760_cl6_B.1.1_2020-11-30:0.34795,(8544-EPI_ISL_918522_cl6_B.1.1_2020-12-25:0.28719,(5534-EPI_ISL_2248758_cl6_B.1.1_2020-11-16:0.24718,5535-EPI_ISL_2248759_cl6_B.1.1_2020-11-29:0.22068)Branch600:0.02129)Branch652:0.022013)Branch716:0.13453)Branch1260:0.14183,(204-EPI_ISL_1068235_cl6_B.1.1_2020-09-14:0.44362,(136-EPI_ISL_1068167_cl6_B.1.1_2020-10-02:0.56658,8236-EPI_ISL_792629_cl6_B.1.1_2020-11-04:0.60889)Branch1424:0.041294)Branch1691:0.079904)Branch2341:0.1567,(7834-EPI_ISL_717809_cl6_B.1.1_2020-09-28:0.62864,7855-EPI_ISL_717831_cl6_B.1.1_2020-10-30:0.60542)Branch2852:0.091664)Branch3399:0.16409,(5485-EPI_ISL_2241598_cl4_B.1.1.33_2021-02-04:0.97649,(5434-EPI_ISL_2241534_cl6_B.1.1_2020-12-21:0.57511,(972-EPI_ISL_1213281_cl6_B.1.1_2021-02-01:0.38341,975-EPI_ISL_1213286_cl6_B.1.1_2021-02-01:0.31267)Branch1003:0.2336)Branch2674:0.23568)Branch3726:0.051077)Branch3806:0.027358,(8628-EPI_ISL_943973_cl6_B.1.1_2020-09-24:0.77063,((4734-EPI_ISL_2187721_cl6_B.1.1_2021-01-18:0.62344,5847-EPI_ISL_2308434_cl6_B.1.1_2021-02-12:0.56012)Branch2620:0.039444,(1005-EPI_ISL_1213343_cl6_B.1.1_2021-01-26:0.63487,8500-EPI_ISL_882666_cl6_B.1.1_2021-01-08:0.51622)Branch2669:0.031591)Branch2912:0.25776)Branch3827:0.016269)Branch3858:0.0074287,((272-EPI_ISL_1068365_cl6_C.14_2021-02-04:0.78959,(1457-EPI_ISL_1445272_cl6_C.37_2021-02-23:0.48369,2922-EPI_ISL_1966094_cl6_C.37_2021-02-26:0.46225)Branch465:0.6274)Branch3720:0.081955,((1008-EPI_ISL_1213346_cl6_B.1.1_2021-01-26:0.84283,8319-EPI_ISL_848556_cl4_B.1.1.33_2020-05-29:1.0618)Branch3759:0.038987,((8703-EPI_ISL_985177_cl6_B.1.1_2020-08-17:0.78468,(329-EPI_ISL_1086376_cl6_B.1.1.28_2020-12-28:0.60562,(5323-EPI_ISL_2209934_cl6_B.1.1.28_2021-03-29:0,5965-EPI_ISL_2344658_cl6_B.1.1.28_2021-03-29:0)Branch216:0.68643)Branch3367:0.13792)Branch3754:0.039096,(((1243-EPI_ISL_1358322_cl1_B.1.1.28_2021-02-23:0.53958,8039-EPI_ISL_755650_cl1_B.1.1.28_2020-12-08:0.43848)Branch1115:0.42267,((511-EPI_ISL_1163711_cl1_B.1.1.28_2020-09-00:0.56345,875-EPI_ISL_1195278_cl1_B.1.1.28_2020-11-10:0.40036)Branch2301:0.21466,((((883-EPI_ISL_1195286_cl5_B.1.1.28_2020-11-26:0.28379,(885-EPI_ISL_1195290_cl5_B.1.1.28_2020-11-06:0.17678,887-EPI_ISL_1195292_cl5_B.1.1.28_2020-10-29:0.1716)Branch399:0.077779)Branch558:0.16948,(882-EPI_ISL_1195285_cl5_B.1.1.28_2020-11-26:0.37059,(879-EPI_ISL_1195282_cl5_B.1.1.28_2020-11-29:0.18275,880-EPI_ISL_1195283_cl5_B.1.1.28_2020-11-29:0.162)Branch439:0.15141)Branch810:0.078949)Branch1102:0.16532,((4657-EPI_ISL_2157578_cl5_B.1.1.28_2021-01-12:0.51883,(482-EPI_ISL_1161401_cl5_B.1.1.28_2021-01-00:0.24449,491-EPI_ISL_1161410_cl5_B.1.1.28_2021-01-00:0.2215)Branch256:0.31354)Branch983:0.037204,((874-EPI_ISL_1195277_cl5_B.1.1.28_2020-11-16:0.34947,8237-EPI_ISL_792633_cl5_B.1.1.28_2020-11-09:0.36172)Branch807:0.088755,(493-EPI_ISL_1161412_cl5_B.1.1.28_2021-01-00:0.4827,(4654-EPI_ISL_2157572_cl5_B.1.1.28_2020-11-20:0.34037,4665-EPI_ISL_2157592_cl5_B.1.1.28_2021-03-04:0.44499)Branch794:0.056703)Branch975:0.035171)Branch1138:0.0056754)Branch1165:0.15473)Branch2168:0.063056,((7100-EPI_ISL_2346065_cl5_B.1.1.28_2021-03-02:0.23456,7103-EPI_ISL_2346068_cl5_B.1.1.28_2021-03-03:0.20875)Branch412:0.40995,((2237-EPI_ISL_1731606_cl5_B.1.1.28_2021-04-03:0.62618,((418-EPI_ISL_1121317_cl5_B.1.1.28_2021-02-09:0.52737,(853-EPI_ISL_1182603_cl5_B.1.1.28_2020-12-05:0.47616,(1151-EPI_ISL_1293069_cl5_B.1.1.28_2021-02-01:0.44524,((4716-EPI_ISL_2187703_cl5_B.1.1.28_2021-01-11:0.46293,(5586-EPI_ISL_2249387_cl5_B.1.1.28_2020-12-08:0.34442,(1634-EPI_ISL_1468469_cl5_B.1.1.28_2021-01-30:0.32816,2678-EPI_ISL_1821231_cl5_B.1.1.28_2021-02-04:0.3758)Branch755:0.017302)Branch809:0.029034)Branch886:0.030629,(1635-EPI_ISL_1468470_cl5_B.1.1.28_2021-02-06:0.43842,(1608-EPI_ISL_1468442_cl5_B.1.1.28_2021-02-18:0.48154,(1615-EPI_ISL_1468449_cl5_B.1.1.28_2021-02-08:0.32227,1625-EPI_ISL_1468459_cl5_B.1.1.28_2021-02-03:0.28298)Branch527:0.075762)Branch719:0.061252)Branch890:0.029872)Branch1015:0.018759)Branch1105:0.01305)Branch1180:0.017717)Branch1275:0.02165,(2685-EPI_ISL_1821238_cl5_B.1.1.28_2021-03-17:0.61692,4109-EPI_ISL_2017268_cl5_B.1.1.28_2020-12-29:0.59865)Branch1295:0.016993)Branch1388:0.024913)Branch1542:0.091169,((8623-EPI_ISL_943609_cl5_B.1.1.28_2020-11-20:0.57818,((948-EPI_ISL_1213237_cl5_B.1.1.28_2021-02-08:0.51188,(1054-EPI_ISL_1213433_cl5_B.1.1.28_2021-01-12:0.49939,(1060-EPI_ISL_1213443_cl5_B.1.1.28_2020-12-10:0.40252,(8096-EPI_ISL_770600_cl5_B.1.1.28_2020-11-26:0.28248,(8095-EPI_ISL_770599_cl5_B.1.1.28_2020-11-25:0.1451,8111-EPI_ISL_770615_cl5_B.1.1.28_2020-11-27:0.16201)Branch488:0.1433)Branch860:0.048977)Branch1047:0.024398)Branch1185:0.036882)Branch1385:0.043464,((8097-EPI_ISL_770601_cl5_B.1.1.28_2020-11-25:0.4727,(8069-EPI_ISL_770573_cl5_B.1.1.28_2020-11-23:0.33578,8093-EPI_ISL_770597_cl5_B.1.1.28_2020-11-25:0.34224)Branch840:0.044243)Branch991:0.098519,(((5528-EPI_ISL_2245188_cl5_B.1.1.28_2021-01-03:0.23975,8692-EPI_ISL_984253_cl5_B.1.1.28_2021-01-04:0.24878)Branch537:0.18151,(1931-EPI_ISL_1533697_cl5_B.1.1.28_2021-01-30:0.43129,(8037-EPI_ISL_755648_cl5_B.1.1.28_2020-12-08:0.34675,(3151-EPI_ISL_1966342_cl5_B.1.1.28_2021-03-12:0.2256,8466-EPI_ISL_861901_cl5_B.1.1.28_2020-07-31:0.28192)Branch550:0.032508)Branch633:0.070317)Branch830:0.073924)Branch1122:0.047954,(8107-EPI_ISL_770611_cl5_B.1.1.28_2020-11-26:0.40329,((8104-EPI_ISL_770608_cl5_B.1.1.28_2020-11-26:0.2716,8105-EPI_ISL_770609_cl5_B.1.1.28_2020-11-26:0.31777)Branch748:0.13599,(1052-EPI_ISL_1213429_cl5_B.1.1.28_2021-01-13:0.42224,(8051-EPI_ISL_770555_cl5_B.1.1.28_2020-11-23:0.34349,8106-EPI_ISL_770610_cl5_B.1.1.28_2020-11-26:0.35517)Branch977:0.027227)Branch1107:0.035743)Branch1299:0.0080021)Branch1347:0.0064412)Branch1379:0.026125)Branch1529:0.019335)Branch1653:0.0235)Branch1838:0.031779,((12-EPI_ISL_1039706_cl5_B.1.1.28_2020-10-08:0.50195,848-EPI_ISL_1182595_cl5_B.1.1.28_2020-12-09:0.38733)Branch1558:0.046313,(((8438-EPI_ISL_861873_cl5_B.1.1.28_2020-12-11:0.38433,8451-EPI_ISL_861886_cl5_B.1.1.28_2020-11-24:0.33243)Branch513:0.24666,(5615-EPI_ISL_2249428_cl5_B.1.1.28_2021-02-26:0.61256,((5412-EPI_ISL_2241497_cl5_B.1.1.28_2020-11-24:0.26029,5420-EPI_ISL_2241514_cl5_B.1.1.28_2021-01-02:0.32839)Branch819:0.053065,(888-EPI_ISL_1195293_cl5_B.1.1.28_2020-10-07:0.35955,(4090-EPI_ISL_2017247_cl5_B.1.1.28_2020-12-08:0.13178,4097-EPI_ISL_2017254_cl5_B.1.1.28_2020-12-08:0.14843)Branch382:0.20965)Branch873:0.032037)Branch1000:0.033781)Branch1171:0.044227)Branch1398:0.042582,(((4701-EPI_ISL_2187684_cl5_B.1.1.28_2021-01-04:0.055732,4738-EPI_ISL_2187725_cl5_B.1.1.28_2021-01-19:0.059462)Branch182:0.43744,(8687-EPI_ISL_983868_cl5_B.1.1.28_2021-02-02:0.39557,(877-EPI_ISL_1195280_cl5_B.1.1.28_2020-10-29:0.3252,((886-EPI_ISL_1195291_cl5_B.1.1.28_2020-11-04:0.2023,(878-EPI_ISL_1195281_cl5_B.1.1.28_2020-11-30:0,884-EPI_ISL_1195288_cl5_B.1.1.28_2020-11-14:0)Branch221:0.18263)Branch538:0.099491,(881-EPI_ISL_1195284_cl5_B.1.1.28_2020-11-27:0.28939,(873-EPI_ISL_1195275_cl5_B.1.1.28_2020-11-29:0.255,876-EPI_ISL_1195279_cl5_B.1.1.28_2020-10-29:0.25339)Branch745:0.012874)Branch781:0.0065499)Branch803:0.01782)Branch853:0.051884)Branch1040:0.049112)Branch1293:0.040984,((1233-EPI_ISL_1358309_cl5_B.1.1.28_2021-02-03:0.53922,8034-EPI_ISL_755641_cl5_B.1.1.28_2020-12-01:0.39497)Branch1133:0.060924,(5741-EPI_ISL_2292996_cl5_B.1.1.28_2021-01-25:0.55949,(850-EPI_ISL_1182599_cl5_B.1.1.28_2020-12-06:0.34849,5573-EPI_ISL_2249362_cl5_B.1.1.28_2021-02-18:0.38312)Branch1208:0.033359)Branch1389:0.011672)Branch1446:0.010291)Branch1513:0.023419)Branch1667:0.029659)Branch1880:0.025524)Branch2105:0.01952)Branch2287:0.016588)Branch2431:0.028257)Branch2664:0.16313)Branch3544:0.06229)Branch3695:0.056366,((8450-EPI_ISL_861885_cl1_B.1.1.28_2020-09-09:0.75339,8697-EPI_ISL_985170_cl6_B.1.1.28_2020-08-28:0.86663)Branch3630:0.067497,((1991-EPI_ISL_1580504_cl1_B.1.1.28_2020-09-23:0.8771,(1076-EPI_ISL_1219028_cl1_B.1.1.28_2021-01-24:0.90292,8318-EPI_ISL_848555_cl1_B.1.1_2020-10-15:0.89714)Branch3615:0.042548)Branch3708:0.010386,((18-EPI_ISL_1040828_cl1_B.1.1.28_2020-10-05:0.61873,((8277-EPI_ISL_831645_cl1_B.1.1.28_2020-06-15:0.1909,8279-EPI_ISL_831660_cl1_B.1.1.28_2020-06-17:0.23839)Branch1095:0.23955,(1694-EPI_ISL_1469625_cl1_B.1.1.28_2020-07-22:0.32972,((1685-EPI_ISL_1469610_cl1_B.1.1.28_2020-06-30:0.18919,1727-EPI_ISL_1469669_cl1_B.1.1.28_2020-08-07:0.21387)Branch770:0.13965,(1774-EPI_ISL_1469754_cl1_B.1.1.28_2020-09-18:0.26051,(1684-EPI_ISL_1469609_cl1_B.1.1.28_2020-07-31:0.20724,1771-EPI_ISL_1469748_cl1_B.1.1.28_2020-07-01:0.16908)Branch901:0.049844)Branch1131:0.046139)Branch1371:0.020816)Branch1483:0.17763)Branch2818:0.19947)Branch3675:0.020209,((1228-EPI_ISL_1358302_cl1_B.1.1.28_2021-02-26:0.79672,(8417-EPI_ISL_861657_cl1_B.1.1.28_2020-05-17:0.60386,(7833-EPI_ISL_717808_cl1_B.1.1.28_2020-11-03:0.65341,((8412-EPI_ISL_861648_cl1_B.1.1.28_2020-05-28:0.44831,(8352-EPI_ISL_848589_cl1_B.1.1.28_2020-04-22:0.58724,(8384-EPI_ISL_848623_cl1_B.1.1.28_2020-04-15:0.50221,(7846-EPI_ISL_717821_cl1_B.1.1.28_2020-10-26:0.51092,8479-EPI_ISL_861914_cl1_B.1.1.28_2020-04-14:0.46044)Branch3143:0.018668)Branch3249:0.0075455)Branch3280:0.025482)Branch3393:0.010058,(893-EPI_ISL_1196288_cl1_B.1.1.28_2020-09-28:0.48784,((8630-EPI_ISL_943975_cl1_B.1.1.28_2020-09-25:0.28359,8632-EPI_ISL_943979_cl1_B.1.1.28_2020-10-10:0.22668)Branch1942:0.21627,(7838-EPI_ISL_717813_cl1_B.1.1.28_2020-06-01:0.38955,(8614-EPI_ISL_943587_cl1_B.1.1_2020-08-12:0.33455,((7519-EPI_ISL_513514_cl1_B.1.1.28_2020-04-08:0.21287,8168-EPI_ISL_792113_cl1_B.1.1.28_2020-04-28:0.26971)Branch2721:0.048567,(((8358-EPI_ISL_848595_cl1_B.1.1.28_2020-04-06:0.23088,(8013-EPI_ISL_735399_cl1_B.1.1.28_2020-04-06:0.19938,((8465-EPI_ISL_861900_cl1_B.1.1.28_2020-03-30:0.080418,(7490-EPI_ISL_486429_cl1_B.1.1.28_2020-03-20:0,8471-EPI_ISL_861906_cl1_B.1.1.28_2020-03-20:0)Branch1023:0.089924)Branch1495:0.054526,(8477-EPI_ISL_861912_cl1_B.1.1.28_2020-03-21:0.097598,8478-EPI_ISL_861913_cl1_B.1.1.28_2020-03-20:0.10768)Branch1613:0.035687)Branch1861:0.031926)Branch2107:0.028314)Branch2345:0.047277,(7776-EPI_ISL_623130_cl6_B.1.1.28_2020-04-22:0.20297,(8386-EPI_ISL_848625_cl6_B.1.1_2020-03-27:0.1491,(8380-EPI_ISL_848619_cl6_B.1.1.28_2020-04-25:0,8389-EPI_ISL_848628_cl6_B.1.1.28_2020-03-19:0)Branch1164:0.14347)Branch2098:0.046337)Branch2473:0.028984)Branch2684:0.040247,(7835-EPI_ISL_717810_cl1_B.1.1.28_2020-04-14:0.30682,7837-EPI_ISL_717812_cl1_B.1.1.28_2020-06-01:0.3432)Branch2785:0.023575)Branch2926:0.014475)Branch3005:0.021194)Branch3123:0.025023)Branch3258:0.025033)Branch3362:0.0076176)Branch3395:0.0095603)Branch3429:0.01548)Branch3477:0.0153)Branch3525:0.04288)Branch3641:0.022005,((7841-EPI_ISL_717816_cl6_B.1.1.277_2020-09-03:0.11357,7842-EPI_ISL_717817_cl6_B.1.1.277_2020-09-04:0.12236)Branch691:0.5425,(8616-EPI_ISL_943589_cl6_B.1.1_2020-05-18:0.6814,(8415-EPI_ISL_861655_cl6_B.1.1.28_2020-05-12:0.45491,((8454-EPI_ISL_861889_cl6_B.1.1_2020-04-13:0.36281,((7358-EPI_ISL_416029_cl6_B.1.1_2020-03-04:0.15141,7363-EPI_ISL_416035_cl6_B.1.1_2020-03-05:0.16737)Branch1978:0.14273,(7362-EPI_ISL_416034_cl6_B.1.1_2020-03-04:0.32028,(7353-EPI_ISL_414014_cl6_B.1.1_2020-03-02:0.16385,(7356-EPI_ISL_414017_cl6_B.1.1_2020-03-04:0,7357-EPI_ISL_416028_cl6_B.1.1_2020-03-03:0)Branch1027:0.20788)Branch2414:0.083692)Branch2960:0.0072312)Branch3006:0.052457)Branch3286:0.038303,((8476-EPI_ISL_861911_cl6_B.1.1_2020-04-14:0.32756,(7618-EPI_ISL_523985_cl6_B.1.1.28_2020-04-18:0.30731,8020-EPI_ISL_735409_cl6_B.1.1.28_2020-06-17:0.29734)Branch3115:0.01925)Branch3227:0.030473,(7731-EPI_ISL_574595_cl6_B.1.1.28_2020-03-23:0.39742,8411-EPI_ISL_861645_cl6_B.1.1.28_2020-05-07:0.38679)Branch3283:0.017899)Branch3361:0.020589)Branch3432:0.0098667)Branch3465:0.038501)Branch3577:0.024476)Branch3644:0.021439)Branch3685:0.013996)Branch3721:0.0071801)Branch3731:0.019555)Branch3767:0.019991)Branch3796:0.01082)Branch3814:0.0058394)Branch3826:0.019529)Branch3870:0.0043727)Branch3878:0.013166)Branch3894:0.012531,((((8486-EPI_ISL_875544_cl6_B.1.1.28_2020-03-09:0.6744,(8433-EPI_ISL_861868_cl6_B.1.1.28_2020-11-21:0.845,((1208-EPI_ISL_1324139_cl4_N.1_2020-11-25:0.94632,((1207-EPI_ISL_1324137_cl1_B.1.1.28_2020-11-23:0.54538,1209-EPI_ISL_1324140_cl1_B.1.1.28_2020-12-02:0.5327)Branch494:0.21423,(1212-EPI_ISL_1324147_cl4_B.1.1.33_2020-12-16:0.84913,1213-EPI_ISL_1324149_cl4_B.1.1.33_2020-11-24:0.74535)Branch913:0.055225)Branch1175:0.035845)Branch1367:0.063192,((1210-EPI_ISL_1324142_cl8_P.2_2020-12-15:0.49398,1211-EPI_ISL_1324145_cl8_P.2_2020-12-11:0.74773)Branch761:0.16762,((457-EPI_ISL_1133263_cl11_B.1.1.7_2021-01-09:0.64522,(((459-EPI_ISL_1133267_cl11_B.1.1.7_2021-01-12:0.36472,1862-EPI_ISL_1495018_cl11_B.1.1.7_2021-03-03:0.31573)Branch3:0.13335,(455-EPI_ISL_1133259_cl11_B.1.1.7_2021-01-08:0.39565,(456-EPI_ISL_1133261_cl11_B.1.1.7_2021-01-08:0.34732,460-EPI_ISL_1133277_cl11_B.1.1.7_2021-01-18:0.33104)Branch6:0.074436)Branch10:0.009042)Branch14:0.049827,(458-EPI_ISL_1133266_cl11_B.1.1.7_2021-01-11:0.50208,461-EPI_ISL_1133278_cl11_B.1.1.7_2021-01-21:0.53187)Branch16:0.034822)Branch22:0.065653)Branch30:0.64004,(1835-EPI_ISL_1494970_cl1_B.1.1.28_2020-12-11:0.96558,(1847-EPI_ISL_1494995_cl8_P.2_2021-02-27:0.81228,(1861-EPI_ISL_1495017_cl8_P.2_2021-03-03:0.85648,((1848-EPI_ISL_1494996_cl8_P.2_2021-02-27:0.61505,((1849-EPI_ISL_1494997_cl8_P.2_2021-02-27:0,1851-EPI_ISL_1494999_cl8_P.2_2021-02-27:0)Branch1:0.30511,(1834-EPI_ISL_1494968_cl8_P.2_2020-12-03:0.27447,1873-EPI_ISL_1495034_cl8_P.2_2021-02-17:0.30222)Branch25:0.026457)Branch27:0.14794)Branch77:0.26931,((1853-EPI_ISL_1495002_cl8_P.2_2021-02-27:0.56141,((1844-EPI_ISL_1494991_cl8_P.2_2021-02-27:0.47339,(1837-EPI_ISL_1494976_cl8_P.2_2021-02-22:0.4367,(1845-EPI_ISL_1494992_cl8_P.2_2021-02-27:0.42037,(1836-EPI_ISL_1494971_cl8_P.2_2021-01-07:0.33542,1872-EPI_ISL_1495030_cl8_P.2_2021-03-03:0.45404)Branch51:0.0085512)Branch54:0.047082)Branch66:0.031373)Branch84:0.03699,(1855-EPI_ISL_1495006_cl8_P.2_2021-02-26:0.49345,(1856-EPI_ISL_1495009_cl8_P.2_2021-03-01:0.40187,1858-EPI_ISL_1495013_cl8_P.2_2021-03-03:0.4115)Branch44:0.12776)Branch89:0.011723)Branch99:0.0335)Branch117:0.16128,(1840-EPI_ISL_1494985_cl8_P.2_2021-02-26:0.75688,(1871-EPI_ISL_1495027_cl8_P.2_2021-03-03:0.79932,(1842-EPI_ISL_1494988_cl8_P.2_2021-02-27:0.66025,((1876-EPI_ISL_1495041_cl8_P.2_2021-02-01:0.50645,(1833-EPI_ISL_1494967_cl8_P.2_2020-10-28:0.38788,1839-EPI_ISL_1494983_cl8_P.2_2021-02-24:0.32454)Branch79:0.084818)Branch121:0.044107,(1843-EPI_ISL_1494990_cl8_P.2_2021-02-27:0.51872,1852-EPI_ISL_1495000_cl8_P.2_2021-02-27:0.58313)Branch137:0.02822)Branch184:0.014345)Branch203:0.053156)Branch261:0.021948)Branch294:0.018531)Branch323:0.02753)Branch371:0.024888)Branch410:0.027495)Branch463:0.11229)Branch730:0.057712)Branch889:0.11646)Branch1472:0.043644)Branch1765:0.17995)Branch3158:0.14421)Branch3687:0.08443,(7843-EPI_ISL_717818_cl6_B.1.1.28_2020-10-08:0.70247,(((1757-EPI_ISL_1469719_cl6_B.1.1.28_2020-11-13:0.88638,8142-EPI_ISL_776769_cl6_B.1.1.28_2020-11-30:0.70935)Branch3439:0.13316,(869-EPI_ISL_1182621_cl6_B.1.1.28_2020-11-20:0.78023,((8606-EPI_ISL_942898_cl6_B.1.1.28_2020-08-07:0.38429,(1646-EPI_ISL_1469560_cl6_B.1.1.28_2020-08-02:0.36314,1693-EPI_ISL_1469623_cl6_B.1.1.28_2020-08-10:0.39713)Branch1926:0.11)Branch2804:0.22278,(((6103-EPI_ISL_2344853_cl6_B.1.1.28_2021-04-20:0.51214,(393-EPI_ISL_1117436_cl6_B.1.1_2020-07-03:0.49419,8159-EPI_ISL_792104_cl6_B.1.1.28_2020-03-22:0.50056)Branch3499:0.039069)Branch3609:0.017992,(((1223-EPI_ISL_1358296_cl6_B.1.1.28_2021-02-11:0.19862,1224-EPI_ISL_1358297_cl6_B.1.1.28_2021-02-11:0.23804)Branch1065:0.41983,(4023-EPI_ISL_2003160_cl6_B.1.1.28_2020-12-27:0.27074,8484-EPI_ISL_875541_cl6_B.1.1.28_2020-03-09:0.30187)Branch1812:0.30063)Branch3587:0.019754,((7817-EPI_ISL_693236_cl6_B.1.1.28_2020-07-02:0.54199,(7822-EPI_ISL_693241_cl6_B.1.1.28_2020-06-30:0.44106,(8404-EPI_ISL_861637_cl6_B.1.1_2020-04-21:0.45319,(8400-EPI_ISL_861633_cl1_B.1.1.28_2020-03-30:0.33283,(7801-EPI_ISL_693217_cl1_B.1.1.28_2020-07-05:0.42264,8401-EPI_ISL_861634_cl1_B.1.1.28_2020-04-07:0.31311)Branch2781:0.027132)Branch2940:0.044602)Branch3189:0.017519)Branch3277:0.09534)Branch3604:0.0088274,(7752-EPI_ISL_603027_cl6_B.1.1_2020-06-20:0.54845,((1995-EPI_ISL_1583649_cl6_B.1.1.28_2020-06-10:0.42799,7823-EPI_ISL_693242_cl6_B.1.1.28_2020-06-30:0.42577)Branch3553:0.018249,(((7720-EPI_ISL_547576_cl6_B.1.1.28_2020-06-23:0.27402,7805-EPI_ISL_693221_cl6_B.1.1.28_2020-06-16:0.25299)Branch2231:0.066307,(7759-EPI_ISL_603035_cl6_B.1.1.28_2020-07-10:0.4036,8016-EPI_ISL_735405_cl6_B.1.1.28_2020-06-16:0.27854)Branch2370:0.04804)Branch2735:0.17919,((7462-EPI_ISL_468307_cl6_B.1.1.28_2020-04-08:0.44053,((7479-EPI_ISL_471548_cl6_B.1.1.28_2020-04-10:0.37313,7622-EPI_ISL_523993_cl6_B.1.1.28_2020-04-17:0.39988)Branch3405:0.021237,((7476-EPI_ISL_471542_cl6_B.1.1.28_2020-04-03:0.40625,(7654-EPI_ISL_527866_cl1_B.1.1.28_2020-04-21:0.43642,(7588-EPI_ISL_515548_cl1_B.1.1.28_2020-03-20:0.23067,7673-EPI_ISL_534326_cl1_B.1.1.28_2020-05-01:0.31729)Branch2552:0.10567)Branch3186:0.0080133)Branch3232:0.057146,(((7606-EPI_ISL_523971_cl6_B.1.1.28_2020-03-25:0.30316,(7791-EPI_ISL_693201_cl6_B.1.1.28_2020-04-01:0.34212,(7603-EPI_ISL_523967_cl6_B.1.1_2020-04-18:0.34869,(8157-EPI_ISL_792102_cl6_B.1.1_2020-03-28:0.29951,(7728-EPI_ISL_574591_cl6_B.1.1.28_2020-04-01:0.2971,(7726-EPI_ISL_574582_cl6_B.1.1_2020-04-24:0.2937,((288-EPI_ISL_1068389_cl6_B.1.1_2020-04-20:0.26668,(7484-EPI_ISL_471581_cl6_B.1.1.28_2020-04-29:0.23419,7581-EPI_ISL_515526_cl6_B.1.1_2020-03-23:0.2308)Branch2729:0.019744)Branch2850:0.052475,(((7671-EPI_ISL_534321_cl6_B.1.1.28_2020-05-07:0.27231,8303-EPI_ISL_833153_cl6_B.1.1.28_2020-03-30:0.24008)Branch2907:0.026668,(7466-EPI_ISL_468313_cl6_B.1.1.28_2020-03-23:0.29315,7819-EPI_ISL_693238_cl6_B.1.1.28_2020-06-30:0.25192)Branch3034:0.0022657)Branch3047:0.010779,(8406-EPI_ISL_861640_cl6_B.1.1.28_2020-04-20:0.24943,(7587-EPI_ISL_515545_cl6_B.1.1.28_2020-03-22:0.28574,(7474-EPI_ISL_471539_cl6_B.1.1.28_2020-03-19:0.25968,((7364-EPI_ISL_416036_cl6_B.1.1.28_2020-03-05:0.19628,8127-EPI_ISL_776750_cl6_B.1.1.28_2020-04-17:0.22053)Branch2846:0.0093035,(7463-EPI_ISL_468308_cl6_B.1.1.28_2020-03-23:0.24748,(290-EPI_ISL_1068394_cl6_B.1.1.28_2020-04-16:0.22282,(7589-EPI_ISL_515553_cl6_B.1.1.28_2020-04-16:0.20736,(7609-EPI_ISL_523974_cl6_B.1.1.28_2020-04-02:0.16582,((8137-EPI_ISL_776761_cl6_B.1.1.28_2020-03-26:0.071224,(7812-EPI_ISL_693231_cl6_B.1.1.28_2020-06-27:0.059422,8156-EPI_ISL_792101_cl6_B.1.1.28_2020-03-22:0.054519)Branch1848:0.015725)Branch1966:0.045632,(7665-EPI_ISL_534314_cl6_B.1.1.28_2020-05-04:0.10664,(469-EPI_ISL_1139060_cl6_B.1.1.28_2020-04-03:0.091138,7613-EPI_ISL_523980_cl6_B.1.1.28_2020-04-02:0.10766)Branch2082:0.0064518)Branch2136:0.025019)Branch2342:0.018623)Branch2478:0.035269)Branch2719:0.013786)Branch2803:0.0086768)Branch2859:0.0072702)Branch2901:0.018566)Branch2997:0.003045)Branch3015:0.009114)Branch3064:0.0076243)Branch3105:0.0061444)Branch3139:0.0016087)Branch3149:0.002651)Branch3167:0.0064513)Branch3202:0.0043675)Branch3223:0.0059721)Branch3253:0.019594)Branch3341:0.012278,(7471-EPI_ISL_468319_cl6_B.1.1.28_2020-04-14:0.35738,(821-EPI_ISL_1182550_cl6_B.1.1.28_2020-05-21:0.38538,7485-EPI_ISL_471582_cl6_B.1.1_2020-04-29:0.32658)Branch3272:0.018892)Branch3349:0.0091593)Branch3391:0.0098915,(7482-EPI_ISL_471556_cl6_B.1.1.28_2020-04-18:0.44475,7810-EPI_ISL_693229_cl6_B.1.1.28_2020-06-16:0.40574)Branch3410:0.0044504)Branch3424:0.011214)Branch3455:0.004186)Branch3472:0.016214)Branch3522:0.016496,((359-EPI_ISL_1117388_cl1_B.1.1.28_2020-06-24:0.50809,(7746-EPI_ISL_603021_cl6_B.1.1.28_2020-07-15:0.51323,(376-EPI_ISL_1117410_cl6_B.1.1_2020-06-02:0.37958,466-EPI_ISL_1139057_cl1_B.1.1.28_2020-05-14:0.46425)Branch3247:0.053719)Branch3454:0.0086284)Branch3488:0.012934,((7797-EPI_ISL_693210_cl6_B.1.1.28_2020-07-06:0.42999,(8158-EPI_ISL_792103_cl6_B.1.1.28_2020-03-31:0.41191,((8017-EPI_ISL_735406_cl6_B.1.1.28_2020-07-08:0.30056,(7818-EPI_ISL_693237_cl6_B.1.1.28_2020-07-01:0.22228,7825-EPI_ISL_693245_cl6_B.1.1.28_2020-07-02:0.24318)Branch2438:0.060276)Branch2857:0.096941,(8409-EPI_ISL_861643_cl6_B.1.1.28_2020-04-30:0.42418,(476-EPI_ISL_1139067_cl6_B.1.1.28_2020-03-31:0.41375,(7799-EPI_ISL_693214_cl6_B.1.1.28_2020-07-19:0.37693,((8164-EPI_ISL_792109_cl6_B.1.1.28_2020-04-22:0.37073,(7595-EPI_ISL_515562_cl6_B.1.1.28_2020-04-13:0.34367,(8132-EPI_ISL_776755_cl6_B.1.1.28_2020-04-24:0.30092,(7652-EPI_ISL_527863_cl6_B.1.1.28_2020-04-12:0.27276,(8407-EPI_ISL_861641_cl6_B.1.1.28_2020-04-20:0.25276,(8511-EPI_ISL_906067_cl6_B.1.1.28_2020-05-11:0.20621,(7470-EPI_ISL_468318_cl6_B.1.1.28_2020-04-15:0.16157,(8395-EPI_ISL_861626_cl6_B.1.1.28_2020-03-26:0.12324,(7612-EPI_ISL_523978_cl6_B.1.1.28_2020-04-10:0.12428,(7584-EPI_ISL_515529_cl6_B.1.1.28_2020-03-24:0.083178,7729-EPI_ISL_574592_cl6_B.1.1.28_2020-03-31:0.08102)Branch1708:0.045986)Branch2054:0.013188)Branch2165:0.018937)Branch2322:0.041038)Branch2615:0.018999)Branch2745:0.014236)Branch2830:0.016779)Branch2930:0.014353)Branch3007:0.011395)Branch3066:0.010907,(8410-EPI_ISL_861644_cl6_B.1.1.28_2020-05-05:0.36579,(7461-EPI_ISL_468305_cl6_B.1.1.28_2020-04-08:0.35269,7605-EPI_ISL_523970_cl6_B.1.1.28_2020-04-02:0.35289)Branch3001:0.018664)Branch3104:0.0040528)Branch3126:0.0094374)Branch3182:0.0072739)Branch3220:0.01858)Branch3308:0.013738)Branch3363:0.016278)Branch3427:0.0059322)Branch3437:0.018802,(7747-EPI_ISL_603022_cl6_B.1.1_2020-07-16:0.4787,(7593-EPI_ISL_515560_cl6_B.1.1.28_2020-04-19:0.40097,(8397-EPI_ISL_861629_cl6_B.1.1.28_2020-04-17:0.31035,(7468-EPI_ISL_468315_cl6_B.1.1.28_2020-04-12:0.22317,8510-EPI_ISL_906065_cl6_B.1.1.28_2020-04-17:0.25328)Branch2479:0.053047)Branch2844:0.02079)Branch2954:0.10484)Branch3462:0.011656)Branch3501:0.0070341)Branch3526:0.015333)Branch3564:0.0036249)Branch3573:0.0097517)Branch3606:0.004049)Branch3614:0.0039)Branch3628:0.00551)Branch3639:0.0069245)Branch3653:0.014851,(7740-EPI_ISL_583497_cl6_B.1.1.28_2020-06-17:0.58861,(8033-EPI_ISL_735432_cl6_B.1.1_2020-07-02:0.44649,(265-EPI_ISL_1068319_cl6_B.1.1.28_2020-05-21:0.50099,7794-EPI_ISL_693205_cl6_B.1.1.28_2020-06-22:0.46746)Branch3589:0.0046532)Branch3605:0.028974)Branch3668:0.0062202)Branch3683:0.015287)Branch3718:0.015522)Branch3748:0.017575)Branch3778:0.02082,((((15-EPI_ISL_1040825_cl6_B.1.1.28_2020-10-28:0.3861,27-EPI_ISL_1040838_cl6_B.1.1.28_2020-09-18:0.39242)Branch1725:0.33439,(10-EPI_ISL_1039700_cl4_B.1.1.33_2020-09-28:0.66053,8024-EPI_ISL_735420_cl6_B.1_2020-07-01:0.72406)Branch3654:0.012679)Branch3676:0.044226,(1070-EPI_ISL_1213461_cl1_B.1.1.28_2020-12-02:0.72051,(5427-EPI_ISL_2241521_cl6_B.1.1_2020-11-17:0.29191,5429-EPI_ISL_2241524_cl6_B.1.1_2020-12-10:0.27059)Branch1416:0.3919)Branch3698:0.035398)Branch3765:0.01618,(((891-EPI_ISL_1196285_cl6_B.1.1_2020-09-28:0.69236,8032-EPI_ISL_735431_cl6_B.1.1.28_2020-07-02:0.68669)Branch3704:0.025368,(5780-EPI_ISL_2298772_cl6_B.1.1_2021-02-01:0.67535,(395-EPI_ISL_1117438_cl6_B.1.1_2020-06-26:0.6276,(7831-EPI_ISL_717806_cl6_B.1.1_2020-09-03:0.67754,((391-EPI_ISL_1117434_cl6_B.1.1_2020-07-02:0.6809,(358-EPI_ISL_1117387_cl6_B.1.1_2020-06-24:0.5183,379-EPI_ISL_1117415_cl6_B.1.1_2020-06-03:0.52578)Branch3415:0.033489)Branch3518:0.059055,((378-EPI_ISL_1117413_cl6_B.1.1_2020-06-03:0.59563,(364-EPI_ISL_1117394_cl6_B.1.1_2020-06-26:0.46488,390-EPI_ISL_1117431_cl6_B.1.1_2020-06-25:0.35386)Branch3085:0.13227)Branch3619:0.021492,(((353-EPI_ISL_1117381_cl6_B.1.1_2020-07-03:0.26167,(351-EPI_ISL_1117379_cl6_B.1.1_2020-07-03:0,352-EPI_ISL_1117380_cl6_B.1.1_2020-07-03:0)Branch694:0.27255)Branch2120:0.25285,(387-EPI_ISL_1117427_cl6_B.1.1_2020-07-02:0.47639,397-EPI_ISL_1117441_cl6_B.1.1_2020-06-25:0.43869)Branch3288:0.082353)Branch3568:0.029133,((405-EPI_ISL_1117449_cl6_B.1.1_2020-07-03:0.59,(367-EPI_ISL_1117399_cl6_B.1.1_2020-06-26:0.35518,368-EPI_ISL_1117400_cl6_B.1.1_2020-06-26:0.30647)Branch1874:0.27594)Branch3563:0.019882,((361-EPI_ISL_1117391_cl6_B.1.1.192_2020-06-25:0.57694,394-EPI_ISL_1117437_cl6_B.1.1_2020-06-26:0.52905)Branch3537:0.020932,(5417-EPI_ISL_2241509_cl6_B.1.1_2020-12-27:0.66638,(356-EPI_ISL_1117385_cl6_B.1.1.74_2020-07-03:0.49611,(((388-EPI_ISL_1117428_cl6_B.1.1_2020-07-02:0.41034,(384-EPI_ISL_1117424_cl6_B.1.1_2020-06-03:0.3658,385-EPI_ISL_1117425_cl6_B.1.1_2020-06-03:0.38089)Branch3135:0.015163)Branch3228:0.062201,(380-EPI_ISL_1117416_cl6_B.1.1_2020-06-03:0.42324,((389-EPI_ISL_1117430_cl6_B.1.1_2020-06-25:0.34701,392-EPI_ISL_1117435_cl6_B.1.1_2020-07-02:0.4246)Branch2713:0.079765,(354-EPI_ISL_1117383_cl6_B.1.1_2020-06-02:0.40899,374-EPI_ISL_1117407_cl6_B.1.1_2020-06-02:0.4337)Branch3057:0.024386)Branch3199:0.018071)Branch3289:0.050402)Branch3481:0.011189,(403-EPI_ISL_1117447_cl6_B.1.1_2020-07-02:0.46512,((((7367-EPI_ISL_427293_cl6_B.1.1_2020-03-06:0.22787,(8659-EPI_ISL_978512_cl6_B.1.1_2020-02-28:0.14013,8680-EPI_ISL_978533_cl6_B.1.1_2020-03-18:0.14992)Branch1917:0.027768)Branch2152:0.1958,(7564-EPI_ISL_513580_cl4_B.1.1_2020-05-04:0.40956,((404-EPI_ISL_1117448_cl6_B.1.1_2020-07-02:0.35471,7374-EPI_ISL_427300_cl6_B.1.1_2020-03-11:0.30604)Branch2975:0.031342,(7543-EPI_ISL_513546_cl6_B.1.1.28_2020-04-17:0.31669,(7508-EPI_ISL_500484_cl6_B.1.1_2020-04-08:0.23154,(7722-EPI_ISL_572334_cl6_B.1.1_2020-04-08:0.25771,(8200-EPI_ISL_792591_cl6_B.1.1_2020-04-11:0.2033,8439-EPI_ISL_861874_cl6_B.1.1_2020-03-25:0.16774)Branch2063:0.0645)Branch2574:0.028485)Branch2755:0.045512)Branch3025:0.022557)Branch3151:0.01928)Branch3252:0.028161)Branch3371:0.010319,((370-EPI_ISL_1117403_cl6_B.1.1_2020-07-03:0.28661,373-EPI_ISL_1117406_cl6_B.1.1_2020-07-03:0.26149)Branch2617:0.13671,(383-EPI_ISL_1117420_cl6_B.1.1_2020-06-03:0.3423,((400-EPI_ISL_1117444_cl6_B.1.1_2020-06-29:0.22437,402-EPI_ISL_1117446_cl6_B.1.1_2020-07-02:0.23928)Branch2771:0.082605,((366-EPI_ISL_1117396_cl6_B.1.1_2020-06-26:0.3118,382-EPI_ISL_1117418_cl6_B.1.1_2020-06-03:0.22045)Branch3039:0.019706,(386-EPI_ISL_1117426_cl6_B.1.1_2020-06-03:0.29319,(475-EPI_ISL_1139066_cl6_B.1.1_2020-03-28:0.27434,7472-EPI_ISL_468320_cl6_B.1.1_2020-04-13:0.30563)Branch2952:0.021784)Branch3072:0.012445)Branch3146:0.018726)Branch3244:0.0093287)Branch3290:0.023248)Branch3389:0.0070351)Branch3414:0.017558,(360-EPI_ISL_1117389_cl6_B.1.1_2020-06-24:0.50061,377-EPI_ISL_1117411_cl6_B.1.1_2020-06-02:0.39668)Branch3435:0.0085505)Branch3464:0.0090033)Branch3494:0.0062854)Branch3511:0.016129)Branch3562:0.0069869)Branch3575:0.0054405)Branch3595:0.0089923)Branch3622:0.012095)Branch3646:0.0092184)Branch3666:0.002518)Branch3669:0.011691)Branch3692:0.011049)Branch3723:0.013191)Branch3746:0.0076423)Branch3757:0.015131,(268-EPI_ISL_1068322_cl6_B.1.1_2020-05-30:0.56055,(401-EPI_ISL_1117445_cl6_B.1.1_2020-06-29:0.68375,(357-EPI_ISL_1117386_cl6_B.1.1_2020-07-02:0.45946,362-EPI_ISL_1117392_cl6_B.1.1_2020-06-25:0.47547)Branch2598:0.20591)Branch3637:0.063164)Branch3763:0.010521)Branch3786:0.0065676)Branch3792:0.0099942)Branch3805:0.0089403)Branch3822:0.010359)Branch3841:0.010074,(4094-EPI_ISL_2017251_cl6_B.1.1.28_2020-12-03:0.93342,8393-EPI_ISL_861242_cl1_B.1.1.28_2020-09-07:0.87421)Branch3846:0.0073611)Branch3868:0.021692,((((3474-EPI_ISL_1966691_cl1_B.1.1.28_2021-04-05:0.68204,(((2955-EPI_ISL_1966131_cl1_B.1.1.28_2021-03-03:0.58559,(2626-EPI_ISL_1795398_cl1_B.1.1.28_2021-03-20:0.18714,6581-EPI_ISL_2345454_cl1_B.1.1.28_2021-03-20:0.19133)Branch252:0.47028)Branch1980:0.25463,((((5771-EPI_ISL_2298750_cl1_B.1.1.28_2021-01-04:0.79709,(1154-EPI_ISL_1293072_cl1_B.1.1.28_2021-01-30:0.60511,(8042-EPI_ISL_755654_cl1_B.1.1.28_2020-12-11:0.53022,((421-EPI_ISL_1121323_cl1_B.1.1.28_2021-02-02:0.38011,5581-EPI_ISL_2249379_cl1_B.1.1.28_2021-01-10:0.43918)Branch1310:0.073812,(1135-EPI_ISL_1293052_cl1_B.1.1.28_2021-01-16:0.40993,8429-EPI_ISL_861682_cl1_B.1.1.28_2020-12-20:0.48383)Branch1437:0.049426)Branch1800:0.026417)Branch2030:0.010595)Branch2123:0.068376)Branch2708:0.063983,((1383-EPI_ISL_1445195_cl1_B.1.1.28_2021-03-15:0.41982,3037-EPI_ISL_1966219_cl1_B.1.1.28_2021-03-16:0.36204)Branch541:0.44516,((7075-EPI_ISL_2346035_cl1_B.1.1.28_2021-04-08:0.49801,(941-EPI_ISL_1213226_cl1_B.1.1.28_2021-02-10:0.60622,((1435-EPI_ISL_1445249_cl1_B.1.1.28_2021-02-26:0.13654,2896-EPI_ISL_1966067_cl1_B.1.1.28_2021-02-26:0.1264)Branch345:0.37805,(8422-EPI_ISL_861673_cl1_B.1.1.28_2020-11-04:0.22437,8468-EPI_ISL_861903_cl1_B.1.1.28_2020-11-23:0.2253)Branch914:0.14629)Branch1745:0.078419)Branch2418:0.023134)Branch2602:0.054189,(((1332-EPI_ISL_1445134_cl1_B.1.1.28_2021-03-07:0.36603,3000-EPI_ISL_1966178_cl1_B.1.1.28_2021-03-09:0.25668)Branch539:0.36867,((5241-EPI_ISL_2209422_cl1_B.1.1.28_2021-03-28:0,5977-EPI_ISL_2344686_cl1_B.1.1.28_2021-03-28:0)Branch228:0.30762,(5239-EPI_ISL_2209413_cl1_B.1.1.28_2021-03-29:0,5919-EPI_ISL_2344592_cl1_B.1.1.28_2021-03-29:0)Branch233:0.30398)Branch896:0.23801)Branch2540:0.044783,(1266-EPI_ISL_1381064_cl1_B.1.1.28_2021-02-10:0.58073,(5416-EPI_ISL_2241508_cl1_B.1.1.28_2021-02-06:0.50622,(823-EPI_ISL_1182554_cl1_B.1.1.28_2021-02-01:0.49444,(903-EPI_ISL_1201886_cl1_B.1.1.28_2021-01-23:0.42871,(4086-EPI_ISL_2017243_cl1_B.1.1.28_2020-12-16:0.35724,5599-EPI_ISL_2249407_cl1_B.1.1.28_2020-11-26:0.29344)Branch1557:0.035378)Branch1813:0.045258)Branch2201:0.026785)Branch2445:0.02465)Branch2632:0.033245)Branch2874:0.01791)Branch2978:0.01563)Branch3078:0.009728)Branch3142:0.06835,(538-EPI_ISL_1164994_cl1_B.1.1.28_2020-12-30:0.69932,(2056-EPI_ISL_1625996_cl1_B.1.1.28_2021-02-25:0.6461,((1510-EPI_ISL_1464675_cl1_B.1.1.28_2021-03-03:0.51741,4651-EPI_ISL_2157550_cl1_B.1.1.28_2021-01-12:0.61849)Branch1473:0.13169,(1512-EPI_ISL_1464677_cl1_B.1.1.28_2021-03-01:0.64379,5037-EPI_ISL_2196238_cl1_B.1.1.28_2021-02-25:0.60097)Branch2286:0.022944)Branch2459:0.08281)Branch3014:0.025275)Branch3169:0.067109)Branch3467:0.022317,((1-EPI_ISL_1000668_cl1_B.1.1.28_2021-01-23:0.90121,(((2644-EPI_ISL_1795418_cl1_B.1.1.28_2021-03-22:0.16245,6672-EPI_ISL_2345552_cl1_B.1.1.28_2021-03-22:0.18188)Branch577:0.31283,(2647-EPI_ISL_1795421_cl1_B.1.1.28_2021-03-22:0.29036,6692-EPI_ISL_2345574_cl1_B.1.1.28_2021-03-22:0.26236)Branch799:0.22545)Branch2183:0.12213,((((2646-EPI_ISL_1795420_cl1_B.1.1.28_2021-03-22:0.21771,6691-EPI_ISL_2345573_cl1_B.1.1.28_2021-03-22:0.22218)Branch479:0.29898,(297-EPI_ISL_1078996_cl1_B.1.1.28_2021-02-09:0.46667,323-EPI_ISL_1086051_cl1_B.1.1.28_2021-02-10:0.32683)Branch1308:0.059999)Branch1665:0.095902,(559-EPI_ISL_1171647_cl1_B.1.1.28_2021-01-21:0.51233,1232-EPI_ISL_1358307_cl1_B.1.1.28_2021-02-09:0.58724)Branch2193:0.030984)Branch2457:0.058012,((1901-EPI_ISL_1520110_cl1_B.1.1.28_2021-02-19:0.27517,(3076-EPI_ISL_1966261_cl1_B.1.1.28_2021-03-17:0.27075,3352-EPI_ISL_1966563_cl1_B.1.1.28_2021-04-05:0.27633)Branch878:0.059684)Branch1153:0.23557,(1246-EPI_ISL_1381044_cl1_B.1.1.28_2021-02-10:0.44794,8457-EPI_ISL_861892_cl1_B.1.1.28_2020-11-11:0.36519)Branch2424:0.055287)Branch2831:0.0075982)Branch2886:0.03801)Branch3108:0.048148)Branch3369:0.034988,(5881-EPI_ISL_2308469_cl1_B.1.1.28_2020-12-16:0.64015,(((1289-EPI_ISL_1445090_cl1_B.1.1.28_2021-03-02:0.31975,2932-EPI_ISL_1966104_cl1_B.1.1.28_2021-03-02:0.27303)Branch1195:0.2872,((3291-EPI_ISL_1966488_cl1_B.1.1.28_2021-03-29:0.67641,(2069-EPI_ISL_1628346_cl1_B.1.1.28_2021-01-01:0.49579,(1248-EPI_ISL_1381046_cl1_B.1.1.28_2021-02-11:0.43952,(1067-EPI_ISL_1213454_cl1_B.1.1.28_2020-12-03:0.29967,5465-EPI_ISL_2241572_cl1_B.1.1.28_2020-11-30:0.25691)Branch1162:0.15835)Branch2211:0.01434)Branch2332:0.064603)Branch2811:0.041095,(1162-EPI_ISL_1293081_cl1_B.1.1.28_2021-01-31:0.61109,(325-EPI_ISL_1086056_cl1_B.1.1.28_2021-02-07:0.64049,(1251-EPI_ISL_1381049_cl1_B.1.1.28_2021-02-11:0.48155,(1139-EPI_ISL_1293056_cl1_B.1.1.28_2021-02-02:0.44817,1147-EPI_ISL_1293064_cl1_B.1.1.28_2021-02-05:0.40673)Branch2167:0.040787)Branch2500:0.038785)Branch2777:0.020411)Branch2906:0.029104)Branch3067:0.022975)Branch3210:0.029118,(((1455-EPI_ISL_1445270_cl1_B.1.1.28_2021-02-28:0.17375,2920-EPI_ISL_1966091_cl1_B.1.1.28_2021-02-28:0.17664)Branch310:0.56625,(5460-EPI_ISL_2241567_cl1_B.1.1.28_2021-01-19:0.46859,(1140-EPI_ISL_1293057_cl1_B.1.1.28_2021-02-01:0.3545,(900-EPI_ISL_1196298_cl1_B.1.1.28_2021-02-02:0.47861,(8499-EPI_ISL_882665_cl1_B.1.1.28_2021-01-05:0.41112,(8428-EPI_ISL_861680_cl1_B.1.1.28_2020-12-26:0.3062,8505-EPI_ISL_882672_cl1_B.1.1.28_2021-01-13:0.31359)Branch1931:0.027947)Branch2178:0.025728)Branch2390:0.018435)Branch2534:0.039688)Branch2809:0.041584)Branch3065:0.039609,((4739-EPI_ISL_2187726_cl1_B.1.1.28_2021-01-19:0.1851,4757-EPI_ISL_2187747_cl1_B.1.1.28_2021-01-27:0.23607)Branch681:0.42765,(((5597-EPI_ISL_2249405_cl1_B.1.1.28_2020-11-20:0.23253,5601-EPI_ISL_2249409_cl1_B.1.1.28_2020-11-27:0.29712)Branch1434:0.21513,(((2000-EPI_ISL_1583659_cl1_B.1.1.28_2020-12-29:0.36605,5980-EPI_ISL_2344691_cl1_B.1.1.28_2021-03-31:0.34809)Branch2175:0.082205,(938-EPI_ISL_1213220_cl1_B.1.1.28_2021-02-15:0.47896,(979-EPI_ISL_1213294_cl1_B.1.1.28_2021-01-31:0.51053,(965-EPI_ISL_1213269_cl1_B.1.1.28_2021-02-03:0.31155,1038-EPI_ISL_1213401_cl1_B.1.1.28_2021-01-21:0.32835)Branch1680:0.055137)Branch2130:0.041248)Branch2494:0.042146)Branch2792:0.02933,(1620-EPI_ISL_1468454_cl1_B.1.1.28_2021-02-01:0.41775,((8641-EPI_ISL_977477_cl1_B.1.1.28_2020-09-29:0.33113,(8078-EPI_ISL_770582_cl1_B.1.1.28_2020-11-24:0.38929,8141-EPI_ISL_776768_cl1_B.1.1.28_2020-12-01:0.30961)Branch2283:0.029262)Branch2511:0.027443,(8308-EPI_ISL_833164_cl1_B.1.1.28_2020-11-13:0.38584,(8474-EPI_ISL_861909_cl1_B.1.1.28_2020-11-20:0.34536,(330-EPI_ISL_1086377_cl1_B.1.1.28_2020-12-15:0.20326,1066-EPI_ISL_1213453_cl1_B.1.1.28_2020-12-04:0.27263)Branch992:0.16738)Branch2044:0.058157)Branch2520:0.026698)Branch2712:0.025244)Branch2885:0.016309)Branch2969:0.003744)Branch2992:0.016083,(5459-EPI_ISL_2241566_cl1_B.1.1.28_2020-12-28:0.52728,(8572-EPI_ISL_918550_cl1_B.1.1.28_2021-01-11:0.40806,(548-EPI_ISL_1171635_cl1_B.1.1.28_2021-01-05:0.12722,5527-EPI_ISL_2245187_cl1_B.1.1.28_2021-01-05:0.10681)Branch478:0.41994)Branch2645:0.062179)Branch3044:0.007932)Branch3090:0.017379)Branch3198:0.019908)Branch3302:0.011492)Branch3348:0.010372)Branch3396:0.030257)Branch3498:0.013233)Branch3543:0.005992)Branch3557:0.021313,(3661-EPI_ISL_1966922_cl1_B.1.1.28_2021-04-08:0.93293,((2648-EPI_ISL_1795422_cl1_B.1.1.28_2021-03-23:0.2162,6698-EPI_ISL_2345580_cl1_B.1.1.28_2021-03-23:0.22797)Branch674:0.30274,(494-EPI_ISL_1161413_cl1_B.1.1.28_2021-02-00:0.62314,1824-EPI_ISL_1493592_cl1_B.1.1.28_2021-02-02:0.62408)Branch1443:0.11916)Branch2401:0.2038)Branch3570:0.013864)Branch3620:0.019295)Branch3662:0.084165,(1036-EPI_ISL_1213397_cl1_B.1.1.28_2021-01-22:1.0934,1069-EPI_ISL_1213458_cl1_B.1.1.28_2020-12-03:0.85536)Branch3717:0.059624)Branch3818:0.025132,((((5433-EPI_ISL_2241529_cl1_B.1.1.28_2020-11-18:0.94741,(4019-EPI_ISL_2003156_cl1_B.1.1.28_2020-12-04:0.87454,7804-EPI_ISL_693220_cl1_B.1.1.28_2020-07-01:0.83756)Branch3734:0.035798)Branch3795:0.018006,((1999-EPI_ISL_1583658_cl1_B.1.1.28_2021-02-04:0.83186,8459-EPI_ISL_861894_cl1_B.1.1.28_2020-11-20:0.90157)Branch3702:0.058687,((4781-EPI_ISL_2187783_cl1_B.1.1.28_2021-02-11:0.48344,(4096-EPI_ISL_2017253_cl1_B.1.1.28_2020-12-03:0.4111,(4105-EPI_ISL_2017264_cl1_B.1.1.28_2020-12-08:0.27688,4756-EPI_ISL_2187746_cl1_B.1.1.28_2021-01-26:0.34187)Branch415:0.14566)Branch764:0.067079)Branch979:0.48983,(1631-EPI_ISL_1468466_cl1_B.1.1.28_2021-01-28:0.61211,(1823-EPI_ISL_1493590_cl1_B.1.1.28_2021-02-06:0.72771,(13-EPI_ISL_1040823_cl1_B.1.1.28_2021-01-29:0.58038,(852-EPI_ISL_1182601_cl1_B.1.1.28_2020-12-06:0.49055,4057-EPI_ISL_2008937_cl1_B.1.1.28_2020-12-31:0.70205)Branch1747:0.083692)Branch2421:0.054558)Branch2834:0.060552)Branch3212:0.15867)Branch3737:0.04216)Branch3803:0.011493)Branch3825:0.0081603,(((291-EPI_ISL_1078981_cl1_B.1.1.28_2021-01-11:0.71067,(4058-EPI_ISL_2008939_cl1_B.1.1.28_2021-01-18:0.82519,(513-EPI_ISL_1163716_cl1_B.1.1.28_2020-12-00:0.6476,(7832-EPI_ISL_717807_cl1_B.1.1.28_2020-11-05:0.55974,(8122-EPI_ISL_770626_cl1_B.1.1.28_2020-11-27:0.65173,(5545-EPI_ISL_2248770_cl1_B.1.1.28_2020-11-29:0.46147,(5596-EPI_ISL_2249404_cl1_B.1.1.28_2020-11-24:0.48738,(8496-EPI_ISL_882662_cl1_B.1.1.28_2020-12-24:0.33419,(7848-EPI_ISL_717823_cl1_B.1.1.28_2020-10-29:0.17753,8495-EPI_ISL_882661_cl1_B.1.1.28_2020-12-24:0.20281)Branch665:0.11801)Branch1073:0.072751)Branch1486:0.013344)Branch1575:0.065479)Branch2103:0.037763)Branch2455:0.021158)Branch2631:0.082568)Branch3201:0.038417)Branch3392:0.16591,(16-EPI_ISL_1040826_cl1_B.1.1.28_2020-10-28:0.57814,(862-EPI_ISL_1182614_cl1_B.1.1.28_2020-11-25:0.45839,(1666-EPI_ISL_1469584_cl1_B.1.1.28_2020-09-23:0.20383,1740-EPI_ISL_1469687_cl1_B.1.1.28_2020-10-01:0.16729)Branch785:0.34097)Branch2835:0.11658)Branch3441:0.15073)Branch3802:0.015233,((407-EPI_ISL_1121306_cl1_B.1.1.28_2021-02-05:1.0529,((8086-EPI_ISL_770590_cl1_B.1.1.28_2020-11-25:0.39753,(8123-EPI_ISL_770627_cl1_B.1.1.28_2020-11-27:0.2245,(8065-EPI_ISL_770569_cl1_B.1.1.28_2020-11-25:0.14168,8119-EPI_ISL_770623_cl1_B.1.1.28_2020-11-27:0.14526)Branch242:0.12052)Branch445:0.086252)Branch642:0.29618,((1698-EPI_ISL_1469629_cl1_B.1.1.28_2020-09-15:0.34839,1700-EPI_ISL_1469631_cl1_B.1.1.28_2020-09-30:0.35613)Branch969:0.19809,(512-EPI_ISL_1163715_cl1_B.1.1.28_2020-12-00:0.48905,8110-EPI_ISL_770614_cl1_B.1.1.28_2020-11-27:0.44352)Branch1510:0.091518)Branch2260:0.010344)Branch2350:0.29816)Branch3771:0.030449,(((7852-EPI_ISL_717827_cl1_B.1.1.28_2020-11-03:0.20656,7853-EPI_ISL_717828_cl1_B.1.1.28_2020-11-04:0.21543)Branch780:0.50292,(892-EPI_ISL_1196287_cl1_B.1.1.28_2020-09-28:0.39361,4111-EPI_ISL_2017271_cl1_B.1.1.28_2020-12-22:0.58252)Branch2329:0.26852)Branch3680:0.068046,(((((64-EPI_ISL_1068095_cl6_B.1.1.28_2020-09-15:0.21639,70-EPI_ISL_1068101_cl6_B.1.1.28_2020-10-08:0.2727)Branch1198:0.26266,(7840-EPI_ISL_717815_cl6_B.1.1.28_2020-09-03:0.34878,7845-EPI_ISL_717820_cl6_B.1.1.28_2020-10-26:0.44738)Branch2606:0.055673)Branch2982:0.10019,(7839-EPI_ISL_717814_cl6_B.1.1.28_2020-09-03:0.46489,(7844-EPI_ISL_717819_cl6_B.1.1.28_2020-10-09:0.3958,7850-EPI_ISL_717825_cl6_B.1.1.28_2020-11-03:0.49955)Branch3136:0.040336)Branch3357:0.033207)Branch3482:0.12251,((7849-EPI_ISL_717824_cl1_B.1.1.28_2020-10-29:0.64092,(8058-EPI_ISL_770562_cl1_B.1.1.28_2020-11-24:0.80043,8073-EPI_ISL_770577_cl1_B.1.1.28_2020-11-24:0.72548)Branch3672:0.019496)Branch3713:0.027249,((986-EPI_ISL_1213309_cl1_B.1.1.28_2021-01-29:0.68314,(1761-EPI_ISL_1469730_cl6_B.1.1.28_2020-10-21:0.6851,(8488-EPI_ISL_875546_cl6_B.1.1.28_2020-08-09:0.63093,(8440-EPI_ISL_861875_cl6_B.1.1.28_2020-07-16:0.47107,(1673-EPI_ISL_1469593_cl1_B.1.1.28_2020-08-21:0.5891,8284-EPI_ISL_831689_cl1_B.1.1.28_2020-08-03:0.56014)Branch3291:0.067254)Branch3535:0.023607)Branch3602:0.020207)Branch3648:0.02352)Branch3696:0.027321,((((1683-EPI_ISL_1469608_cl1_B.1.1.28_2020-11-29:0.097353,(1703-EPI_ISL_1469636_cl1_B.1.1.28_2020-11-29:0,1708-EPI_ISL_1469641_cl1_B.1.1.28_2020-11-29:0)Branch265:0.1034)Branch446:0.62419,(1668-EPI_ISL_1469586_cl1_B.1.1.28_2020-10-26:0.57952,((8125-EPI_ISL_770629_cl1_B.1.1.28_2020-11-27:0.48079,(8068-EPI_ISL_770572_cl1_B.1.1.28_2020-11-24:0.49215,(8081-EPI_ISL_770585_cl1_B.1.1.28_2020-11-24:0.25885,8082-EPI_ISL_770586_cl1_B.1.1.28_2020-11-25:0.29333)Branch2230:0.088157)Branch2888:0.050445)Branch3187:0.076642,(1784-EPI_ISL_1469774_cl1_B.1.1.28_2020-11-16:0.72046,(8084-EPI_ISL_770588_cl1_B.1.1.28_2020-11-24:0.50592,(1705-EPI_ISL_1469638_cl1_B.1.1.28_2020-11-15:0.4592,(1736-EPI_ISL_1469683_cl1_B.1.1.28_2020-10-12:0.3975,(1770-EPI_ISL_1469746_cl1_B.1.1.28_2020-11-29:0.32856,(1789-EPI_ISL_1469796_cl1_B.1.1.28_2020-07-06:0.23991,(1764-EPI_ISL_1469737_cl1_B.1.1.28_2020-11-29:0.12638,(1737-EPI_ISL_1469684_cl1_B.1.1.28_2020-09-09:0,1758-EPI_ISL_1469721_cl1_B.1.1.28_2020-10-28:0)Branch700:0.10625)Branch1044:0.11515)Branch1686:0.032187)Branch1901:0.051036)Branch2321:0.058834)Branch2743:0.055228)Branch3068:0.047641)Branch3329:0.050202)Branch3507:0.013998)Branch3549:0.010794)Branch3578:0.054932,((8540-EPI_ISL_918518_cl1_B.1.1.28_2020-12-15:0.8648,(8026-EPI_ISL_735423_cl1_B.1.1.332_2020-07-01:0.55876,((1145-EPI_ISL_1293062_cl1_B.1.1.332_2021-02-05:0.49357,(1152-EPI_ISL_1293070_cl1_B.1.1.332_2021-02-02:0.51506,(326-EPI_ISL_1086373_cl1_B.1.1.332_2021-01-04:0.37274,8446-EPI_ISL_861881_cl1_B.1.1.332_2020-11-20:0.39005)Branch1193:0.049669)Branch1449:0.042571)Branch1737:0.052847,(1879-EPI_ISL_1498821_cl1_B.1.1.332_2021-02-17:0.57927,(4113-EPI_ISL_2017274_cl1_B.1.1.332_2020-12-23:0.1813,4713-EPI_ISL_2187700_cl1_B.1.1.332_2021-01-08:0.25118)Branch408:0.38089)Branch1953:0.024055)Branch2157:0.069154)Branch2693:0.18452)Branch3584:0.045766,(1655-EPI_ISL_1469571_cl6_B.1.1.277_2020-06-14:0.6973,((8489-EPI_ISL_875547_cl1_B.1.1.28_2020-08-09:0.53252,(7745-EPI_ISL_583505_cl1_B.1.1.28_2020-06-26:0.50637,(7744-EPI_ISL_583504_cl1_B.1.1.28_2020-06-20:0.3186,8170-EPI_ISL_792115_cl1_B.1.1.28_2020-06-29:0.32453)Branch2135:0.08804)Branch2812:0.054087)Branch3145:0.13169,((1762-EPI_ISL_1469733_cl6_B.1.1.28_2020-10-21:0.70328,(5568-EPI_ISL_2249353_cl1_B.1.1.28_2020-12-10:0.54373,(1744-EPI_ISL_1469692_cl1_B.1.1.28_2020-09-11:0.33996,1750-EPI_ISL_1469704_cl1_B.1.1.28_2020-11-16:0.37319)Branch1464:0.13036)Branch2383:0.20469)Branch3495:0.025175,((1661-EPI_ISL_1469579_cl1_B.1.1.28_2020-09-16:0.46343,1690-EPI_ISL_1469615_cl1_B.1.1.28_2020-07-29:0.55645)Branch2936:0.12149,(539-EPI_ISL_1164995_cl1_B.1.1.28_2020-12-30:0.49385,((1701-EPI_ISL_1469633_cl1_B.1.1.28_2020-09-22:0.67654,(1696-EPI_ISL_1469627_cl1_B.1.1.28_2020-06-24:0.53,(1647-EPI_ISL_1469561_cl1_B.1.1.28_2020-05-25:0.32901,(1692-EPI_ISL_1469620_cl1_B.1.1.28_2020-09-10:0.31862,1755-EPI_ISL_1469713_cl1_B.1.1.28_2020-08-20:0.24986)Branch2174:0.10204)Branch2882:0.03652)Branch3069:0.016053)Branch3166:0.031222,(1662-EPI_ISL_1469580_cl1_B.1.1.28_2020-06-15:0.43222,7563-EPI_ISL_513578_cl1_B.1.1.28_2020-05-04:0.43285)Branch3196:0.024625)Branch3313:0.024067)Branch3409:0.031903)Branch3508:0.021254)Branch3566:0.024144)Branch3633:0.0070278)Branch3647:0.021261)Branch3690:0.0078738)Branch3705:0.015962,((1998-EPI_ISL_1583657_cl1_B.1.1.28_2021-02-03:0.16202,2001-EPI_ISL_1583660_cl1_B.1.1.28_2020-12-29:0.17141)Branch899:0.50274,((860-EPI_ISL_1182610_cl1_B.1.1.28_2020-12-01:0.57483,(8254-EPI_ISL_792653_cl1_B.1.1.28_2020-11-09:0.45631,(7958-EPI_ISL_729799_cl1_B.1.1.28_2020-08-15:0.3013,8004-EPI_ISL_729854_cl1_B.1.1.28_2020-08-14:0.29424)Branch946:0.18017)Branch1990:0.17482)Branch3255:0.048184,(((8287-EPI_ISL_831938_cl1_B.1.1.28_2020-08-27:0.16133,8289-EPI_ISL_832009_cl1_B.1.1.28_2020-09-16:0.2024)Branch879:0.19838,(8283-EPI_ISL_831688_cl1_B.1.1.28_2020-07-15:0.2466,8291-EPI_ISL_832011_cl1_B.1.1.28_2020-10-13:0.34377)Branch1636:0.056535)Branch2062:0.17419,(5567-EPI_ISL_2249352_cl1_B.1.1.28_2020-12-14:0.74365,(1680-EPI_ISL_1469604_cl1_B.1.1.28_2020-10-01:0.61001,(1718-EPI_ISL_1469657_cl1_B.1.1.28_2020-07-17:0.52491,(1765-EPI_ISL_1469740_cl1_B.1.1.28_2020-11-11:0.52477,(1719-EPI_ISL_1469658_cl1_B.1.1.28_2020-11-18:0.51947,(1717-EPI_ISL_1469656_cl1_B.1.1.28_2020-07-06:0.3574,(1802-EPI_ISL_1469835_cl1_B.1.1.28_2020-08-01:0.39129,(1729-EPI_ISL_1469675_cl1_B.1.1.28_2020-10-13:0.35739,(1795-EPI_ISL_1469808_cl1_B.1.1.28_2020-05-21:0.22073,(1704-EPI_ISL_1469637_cl1_B.1.1.28_2020-10-15:0.26248,1731-EPI_ISL_1469677_cl1_B.1.1.28_2020-10-08:0.20366)Branch1124:0.055631)Branch1404:0.053976)Branch1742:0.046725)Branch2089:0.026527)Branch2311:0.015787)Branch2432:0.014496)Branch2541:0.026481)Branch2717:0.024915)Branch2884:0.024937)Branch3024:0.040771)Branch3256:0.051548)Branch3456:0.096733)Branch3714:0.014087)Branch3743:0.0061148)Branch3753:0.0071669)Branch3761:0.0049781)Branch3774:0.010042,(((8694-EPI_ISL_984263_cl1_B.1.1.28_2020-09-29:0.72531,((861-EPI_ISL_1182612_cl1_B.1.1.28_2020-11-26:0.68773,(8035-EPI_ISL_755644_cl1_B.1.1.28_2020-12-08:0.47137,(1926-EPI_ISL_1533691_cl1_B.1.1.28_2021-02-19:0.42162,(1920-EPI_ISL_1520134_cl1_B.1.1.28_2021-02-19:0.12746,1921-EPI_ISL_1520135_cl1_B.1.1.28_2021-02-19:0.14242)Branch497:0.2953)Branch1735:0.048601)Branch2154:0.13172)Branch3171:0.13464,(544-EPI_ISL_1171621_cl1_B.1.1.28_2020-10-08:0.8079,(558-EPI_ISL_1171646_cl1_B.1.1.28_2021-01-21:0.30314,2676-EPI_ISL_1821229_cl1_B.1.1.28_2021-01-27:0.30111)Branch906:0.45582)Branch3574:0.034671)Branch3664:0.023062)Branch3712:0.011683,(7617-EPI_ISL_523984_cl1_B.1.1.28_2020-04-19:0.53147,(8483-EPI_ISL_875540_cl1_B.1.1.28_2020-07-09:0.76599,(((8491-EPI_ISL_875550_cl1_B.1.1.28_2020-03-09:0.61762,8701-EPI_ISL_985175_cl1_B.1.1.28_2020-08-17:0.65484)Branch3579:0.021213,(8485-EPI_ISL_875542_cl1_B.1.1.28_2020-08-09:0.63937,(7793-EPI_ISL_693204_cl1_B.1.1.28_2020-06-22:0.5707,7824-EPI_ISL_693243_cl1_B.1.1.28_2020-06-27:0.59291)Branch3529:0.020426)Branch3583:0.019249)Branch3636:0.010981,(((7755-EPI_ISL_603030_cl1_B.1.1.28_2020-07-11:0.46318,(580-EPI_ISL_1171671_cl1_B.1.1.28_2021-01-18:0.66128,8642-EPI_ISL_977485_cl1_B.1.1.28_2020-08-13:0.57949)Branch2922:0.025293)Branch3074:0.13147,(((423-EPI_ISL_1121326_cl1_B.1.1.28_2020-08-17:0.39866,(7653-EPI_ISL_527865_cl1_B.1.1.28_2020-04-22:0.20321,8012-EPI_ISL_735398_cl1_B.1.1.28_2020-07-09:0.22902)Branch2184:0.098419)Branch2894:0.091388,(896-EPI_ISL_1196291_cl1_B.1.1.28_2020-10-26:0.70579,8460-EPI_ISL_861895_cl1_B.1.1.28_2020-07-31:0.46255)Branch3271:0.023391)Branch3374:0.06759,(8413-EPI_ISL_861650_cl1_B.1.1.28_2020-05-08:0.51611,((8023-EPI_ISL_735417_cl1_B.1.1.28_2020-06-26:0.5691,(7626-EPI_ISL_524469_cl1_B.1.1.28_2020-05-05:0.46247,8161-EPI_ISL_792106_cl1_B.1.1.28_2020-03-22:0.41216)Branch3250:0.029497)Branch3381:0.010772,(8019-EPI_ISL_735408_cl1_B.1.1.28_2020-06-25:0.46352,(7796-EPI_ISL_693208_cl1_B.1.1.28_2020-07-01:0.47189,8418-EPI_ISL_861661_cl1_B.1.1.28_2020-05-15:0.40967)Branch3305:0.02098)Branch3394:0.0069065)Branch3417:0.021515)Branch3487:0.034536)Branch3586:0.0075248)Branch3607:0.015999,(((7830-EPI_ISL_708530_cl1_B.1.1.28_2020-11-21:0.41368,(4133-EPI_ISL_2017309_cl1_B.1.1.28_2021-01-05:0.24631,4727-EPI_ISL_2187714_cl1_B.1.1.28_2021-01-13:0.28202)Branch1298:0.23185)Branch2957:0.12087,(7814-EPI_ISL_693233_cl1_B.1.1.28_2020-06-12:0.49401,(8688-EPI_ISL_984243_cl1_B.1.1.28_2020-08-21:0.51489,(7672-EPI_ISL_534322_cl1_B.1.1.28_2020-04-24:0.414,(7795-EPI_ISL_693206_cl1_B.1.1.28_2020-06-21:0.35693,(7723-EPI_ISL_574577_cl1_B.1.1.28_2020-04-16:0.22271,7725-EPI_ISL_574580_cl1_B.1.1.28_2020-04-20:0.24764)Branch2499:0.048723)Branch2825:0.04848)Branch3102:0.039104)Branch3310:0.02024)Branch3397:0.039841)Branch3524:0.043473,((8030-EPI_ISL_735429_cl1_B.1.1.28_2020-07-01:0.57153,(7657-EPI_ISL_527870_cl1_B.1.1.28_2020-04-26:0.30052,7741-EPI_ISL_583498_cl1_B.1.1.28_2020-06-22:0.37359)Branch2586:0.17114)Branch3509:0.03739,((7760-EPI_ISL_603036_cl1_B.1.1.28_2020-07-10:0.52948,7816-EPI_ISL_693235_cl1_B.1.1.28_2020-06-30:0.42163)Branch3532:0.020144,(7820-EPI_ISL_693239_cl1_B.1.1.28_2020-06-30:0.5019,(((7807-EPI_ISL_693225_cl1_B.1.1.28_2020-07-06:0.52708,7811-EPI_ISL_693230_cl1_B.1.1.28_2020-06-13:0.57075)Branch3385:0.042367,((8398-EPI_ISL_861630_cl1_B.1.1.28_2020-04-18:0.50097,(7758-EPI_ISL_603034_cl1_B.1.1.28_2020-07-11:0.38992,7821-EPI_ISL_693240_cl1_B.1.1.28_2020-06-30:0.46552)Branch2923:0.097167)Branch3412:0.030321,((282-EPI_ISL_1068380_cl1_B.1.1.28_2020-04-22:0.56367,5489-EPI_ISL_2241607_cl1_B.1.1.28_2020-10-18:0.56004)Branch3425:0.022581,(1993-EPI_ISL_1583643_cl1_B.1.1.28_2020-06-03:0.45957,7815-EPI_ISL_693234_cl1_B.1.1.28_2020-06-30:0.46372)Branch3453:0.011924)Branch3496:0.003071)Branch3504:0.0050488)Branch3521:0.012961,((7757-EPI_ISL_603033_cl1_B.1.1.28_2020-07-13:0.51737,(7749-EPI_ISL_603024_cl1_B.1.1.28_2020-06-20:0.37407,7762-EPI_ISL_603038_cl1_B.1.1.28_2020-07-20:0.48138)Branch3176:0.070334)Branch3473:0.020961,((8653-EPI_ISL_978506_cl1_B.1.1.28_2020-03-28:0.34602,(8647-EPI_ISL_978498_cl1_B.1.1.28_2020-07-23:0.44299,((7495-EPI_ISL_492036_cl1_B.1.1.28_2020-06-01:0.34716,8027-EPI_ISL_735424_cl1_B.1.1.28_2020-07-01:0.3901)Branch3128:0.065552,((1996-EPI_ISL_1583651_cl1_B.1.1.28_2020-06-18:0.46277,7800-EPI_ISL_693216_cl1_B.1.1.28_2020-07-05:0.41924)Branch3372:0.0083712,((7596-EPI_ISL_515563_cl1_B.1.1.28_2020-04-16:0.36387,(355-EPI_ISL_1117384_cl1_B.1.1.28_2020-07-02:0.36828,8140-EPI_ISL_776765_cl1_B.1.1.28_2020-07-01:0.41831)Branch2914:0.05949)Branch3233:0.032643,(((7743-EPI_ISL_583503_cl1_B.1.1.28_2020-06-22:0.45752,(270-EPI_ISL_1068363_cl1_B.1.1.28_2020-05-05:0.24635,1992-EPI_ISL_1583642_cl1_B.1.1.28_2020-06-15:0.32823)Branch2442:0.14114)Branch3292:0.0063775,(7809-EPI_ISL_693228_cl1_B.1.1.28_2020-06-22:0.44138,((7667-EPI_ISL_534316_cl1_B.1.1.28_2020-05-02:0.3719,(7663-EPI_ISL_534311_cl1_B.1.1.28_2020-04-27:0.35603,7668-EPI_ISL_534317_cl1_B.1.1.28_2020-05-05:0.39273)Branch2948:0.04772)Branch3211:0.015474,((7813-EPI_ISL_693232_cl1_B.1.1.28_2020-05-30:0.34312,8169-EPI_ISL_792114_cl1_B.1.1.28_2020-05-03:0.38531)Branch3008:0.044303,((8166-EPI_ISL_792111_cl1_B.1.1.28_2020-04-22:0.31515,8699-EPI_ISL_985173_cl1_B.1.1.28_2020-08-19:0.37029)Branch3127:0.014255,((((7592-EPI_ISL_515559_cl1_B.1.1.28_2020-04-18:0.21307,7748-EPI_ISL_603023_cl1_B.1.1.28_2020-06-07:0.30663)Branch2654:0.075767,(8133-EPI_ISL_776756_cl1_B.1.1.28_2020-04-24:0.31991,(((7475-EPI_ISL_471541_cl1_B.1.1.28_2020-04-02:0.28134,(7486-EPI_ISL_471647_cl1_B.1.1.28_2020-04-30:0.23903,8130-EPI_ISL_776753_cl1_B.1.1.28_2020-03-31:0.23849)Branch2742:0.012088)Branch2810:0.015793,(((276-EPI_ISL_1068369_cl1_B.1.1.28_2020-05-19:0.21789,8662-EPI_ISL_978515_cl1_B.1.1.28_2020-03-09:0.18756)Branch2335:0.076695,(271-EPI_ISL_1068364_cl1_B.1.1.28_2020-05-17:0.24386,(7669-EPI_ISL_534319_cl1_B.1.1.28_2020-05-06:0.20937,(280-EPI_ISL_1068376_cl1_B.1.1.28_2020-05-27:0.21615,(2008-EPI_ISL_1583668_cl1_B.1.1.28_2020-06-15:0.22933,(7616-EPI_ISL_523983_cl1_B.1.1.28_2020-04-16:0.19978,(7531-EPI_ISL_513532_cl1_B.1.1.28_2020-04-16:0.18395,(7650-EPI_ISL_527860_cl1_B.1.1.28_2020-04-17:0.13943,((7619-EPI_ISL_523990_cl1_B.1.1.28_2020-04-19:0.06094,(7736-EPI_ISL_583492_cl1_B.1.1.28_2020-04-15:0,(7467-EPI_ISL_468314_cl1_B.1.1.28_2020-03-26:0,7590-EPI_ISL_515555_cl1_B.1.1.28_2020-03-24:0)Branch1331:0)Branch1332:0.056885)Branch1654:0.056646,(8394-EPI_ISL_861625_cl1_B.1.1.28_2020-03-24:0.10385,(8302-EPI_ISL_833152_cl1_B.1.1.28_2020-03-23:0.067032,(8664-EPI_ISL_978517_cl1_B.1.1.28_2020-03-22:0.056573,8665-EPI_ISL_978518_cl1_B.1.1.28_2020-03-28:0.061266)Branch1678:0.013375)Branch1768:0.019124)Branch1893:0.021128)Branch2069:0.0045972)Branch2101:0.039015)Branch2405:0.010447)Branch2489:0.025129)Branch2656:0.0025228)Branch2671:0.0065331)Branch2711:0.011584)Branch2783:0.010091)Branch2848:0.008238,(8304-EPI_ISL_833154_cl1_B.1.1.28_2020-04-22:0.26983,(7579-EPI_ISL_515524_cl1_B.1.1.28_2020-04-01:0.24139,7753-EPI_ISL_603028_cl1_B.1.1.28_2020-06-30:0.26724)Branch2772:0.01934)Branch2887:0.0017377)Branch2898:0.0021877)Branch2910:0.010024,(7487-EPI_ISL_471648_cl1_B.1.1.28_2020-04-30:0.27936,(7586-EPI_ISL_515544_cl1_B.1.1.28_2020-03-23:0.13031,7610-EPI_ISL_523975_cl1_B.1.1.28_2020-04-03:0.13166)Branch1692:0.17799)Branch2947:0.0014111)Branch2951:0.011006)Branch3020:0.015147)Branch3097:0.0092436,(8399-EPI_ISL_861631_cl1_B.1.1.28_2020-04-19:0.30352,(7469-EPI_ISL_468316_cl1_B.1.1.28_2020-04-14:0.24854,(7480-EPI_ISL_471549_cl1_B.1.1.28_2020-04-13:0.20483,(7625-EPI_ISL_524465_cl1_B.1.1.28_2020-04-17:0.095868,7727-EPI_ISL_574588_cl1_B.1.1.28_2020-04-27:0.10641)Branch1685:0.078158)Branch2276:0.05898)Branch2698:0.071527)Branch3110:0.0067994)Branch3153:0.0050704,(7614-EPI_ISL_523981_cl1_B.1.1.28_2020-04-10:0.4009,(7576-EPI_ISL_515520_cl1_B.1.1.28_2020-03-30:0.36085,(7483-EPI_ISL_471562_cl1_B.1.1.28_2020-04-29:0.32952,8134-EPI_ISL_776758_cl1_B.1.1.28_2020-04-29:0.40562)Branch3046:0.010428)Branch3099:0.010069)Branch3163:0.0040392)Branch3181:0.0052824)Branch3208:0.0075974)Branch3248:0.0090065)Branch3287:0.0034452)Branch3304:0.0032614)Branch3318:0.012732,(7790-EPI_ISL_693200_cl1_B.1.1.28_2020-04-29:0.45928,((8015-EPI_ISL_735404_cl1_B.1.1.28_2020-07-04:0.2894,8421-EPI_ISL_861667_cl1_B.1.1.28_2020-06-29:0.26734)Branch2428:0.151,(7792-EPI_ISL_693202_cl1_B.1.1.28_2020-04-01:0.42242,(7648-EPI_ISL_527857_cl1_B.1.1.28_2020-04-17:0.33276,8165-EPI_ISL_792110_cl1_B.1.1.28_2020-04-22:0.35647)Branch3098:0.037676)Branch3295:0.0085321)Branch3334:0.0056038)Branch3353:0.0034619)Branch3366:0.0010899)Branch3373:0.0084328)Branch3407:0.0072909)Branch3430:0.0061957)Branch3444:0.0053426)Branch3461:0.015776,((11-EPI_ISL_1039704_cl1_B.1.1.28_2020-10-26:0.61497,7739-EPI_ISL_583496_cl1_B.1.1.28_2020-06-20:0.3923)Branch3370:0.027516,(8167-EPI_ISL_792112_cl1_B.1.1.28_2020-04-23:0.43308,(462-EPI_ISL_1139052_cl1_B.1.1.28_2020-06-27:0.54108,((7719-EPI_ISL_547575_cl1_B.1.1.28_2020-06-16:0.44266,8414-EPI_ISL_861654_cl1_B.1.1.28_2020-05-12:0.45693)Branch3268:0.015027,((7594-EPI_ISL_515561_cl1_B.1.1.28_2020-04-16:0.3089,7651-EPI_ISL_527861_cl1_B.1.1.28_2020-04-20:0.34967)Branch2793:0.095791,(8014-EPI_ISL_735402_cl1_B.1.1.28_2020-07-04:0.50129,(7742-EPI_ISL_583500_cl1_B.1.1.28_2020-06-29:0.4123,(8011-EPI_ISL_735397_cl1_B.1.1.28_2020-07-09:0.48539,(8416-EPI_ISL_861656_cl1_B.1.1.28_2020-05-15:0.38497,(7761-EPI_ISL_603037_cl1_B.1.1.28_2020-07-20:0.39907,(7598-EPI_ISL_523958_cl1_B.1.1.28_2020-04-15:0.31545,((8455-EPI_ISL_861890_cl1_B.1.1.28_2020-03-20:0.2594,(8444-EPI_ISL_861879_cl1_B.1.1.28_2020-03-20:0.21134,(7550-EPI_ISL_513557_cl1_B.1.1.28_2020-04-22:0.085589,8467-EPI_ISL_861902_cl1_B.1.1.28_2020-03-20:0.075818)Branch1377:0.091101)Branch1962:0.07096)Branch2517:0.048865,((7788-EPI_ISL_693195_cl1_B.1.1.28_2020-03-20:0.27886,(8396-EPI_ISL_861628_cl1_B.1.1.28_2020-03-20:0.2665,(7623-EPI_ISL_524462_cl1_B.1.1.28_2020-03-17:0.19415,(7602-EPI_ISL_523965_cl1_B.1.1.28_2020-03-19:0.1894,(7734-EPI_ISL_583490_cl1_B.1.1.28_2020-04-15:0.11627,(7473-EPI_ISL_468321_cl1_B.1.1.28_2020-04-22:0.10044,7615-EPI_ISL_523982_cl1_B.1.1.28_2020-03-25:0.10098)Branch1684:0.030669)Branch1888:0.043294)Branch2244:0.042085)Branch2551:0.010879)Branch2622:0.012642)Branch2707:0.015889,(7789-EPI_ISL_693196_cl1_B.1.1.28_2020-05-02:0.30446,8025-EPI_ISL_735421_cl1_B.1.1.28_2020-07-01:0.34314)Branch2767:0.0068589)Branch2805:0.0046148)Branch2833:0.0090333)Branch2891:0.020282)Branch2995:0.017242)Branch3091:0.0045027)Branch3119:0.012172)Branch3184:0.014253)Branch3261:0.012531)Branch3315:0.0044623)Branch3335:0.0081789)Branch3364:0.0090216)Branch3404:0.02027)Branch3463:0.01551)Branch3513:0.0080287)Branch3540:0.0068753)Branch3559:0.0063998)Branch3569:0.0043079)Branch3585:0.010149)Branch3611:0.011395)Branch3642:0.0020922)Branch3645:0.0064842)Branch3658:0.015582)Branch3689:0.012208)Branch3722:0.0091645)Branch3735:0.026389,((5395-EPI_ISL_2227560_cl1_B.1.1.28_2021-02-02:0.65755,7847-EPI_ISL_717822_cl1_B.1.1.28_2020-10-26:0.51147)Branch2134:0.31714,(5484-EPI_ISL_2241593_cl1_B.1.1.28_2020-10-24:0.72088,8676-EPI_ISL_978529_cl6_B.1.1.28_2020-11-13:0.75557)Branch3716:0.017226)Branch3750:0.020038)Branch3785:0.0045427)Branch3790:0.012029)Branch3804:0.0071253)Branch3817:0.006915)Branch3829:0.0054767)Branch3840:0.0067281,(((8152-EPI_ISL_779165_cl1_B.1.1.28_2020-11-27:0.33564,(8148-EPI_ISL_779160_cl1_B.1.1.28_2020-11-25:0.31101,8153-EPI_ISL_779166_cl1_B.1.1.28_2020-11-27:0.2648)Branch861:0.057512)Branch1113:0.30675,((NA-NA_clNA_NA_NA:0.81289,((5569-EPI_ISL_2249355_cl1_B.1.1.28_2021-01-03:0.42332,5583-EPI_ISL_2249382_cl1_B.1.1.28_2021-01-05:0.40489)Branch842:0.18996,((8155-EPI_ISL_779168_cl1_B.1.1.28_2020-11-27:0.36995,(8149-EPI_ISL_779161_cl1_B.1.1.28_2020-11-25:0.27395,8154-EPI_ISL_779167_cl1_B.1.1.28_2020-11-27:0.29596)Branch594:0.067137)Branch782:0.092566,(8144-EPI_ISL_779156_cl1_B.1.1.28_2020-11-23:0.47873,8150-EPI_ISL_779163_cl1_B.1.1.28_2020-11-26:0.40419)Branch976:0.035119)Branch1155:0.11435)Branch1915:0.0525)Branch2415:0.10282,(4483-EPI_ISL_2157343_cl1_B.1.1.28_2021-03-06:0.82951,(514-EPI_ISL_1163736_cl1_B.1.1.28_2020-10-00:0.49776,1540-EPI_ISL_1465225_cl1_B.1.1.28_2021-02-04:0.68846)Branch2047:0.072186)Branch2649:0.077601)Branch3170:0.029561)Branch3336:0.19767,((1603-EPI_ISL_1468437_cl1_B.1.1.28_2021-01-10:0.88844,8534-EPI_ISL_918512_cl1_B.1.1.28_2020-12-21:1.0006)Branch3682:0.072994,(303-EPI_ISL_1079006_cl1_B.1.1.28_2021-02-08:0.87154,1130-EPI_ISL_1261698_cl1_B.1.1.28_2021-01-16:0.93047)Branch3775:0.02634)Branch3813:0.015119)Branch3842:0.0061559)Branch3852:0.00625)Branch3873:0.0056699,((429-EPI_ISL_1123374_cl1_B.1.1.28_2021-01-24:0.85739,(1927-EPI_ISL_1533692_cl1_B.1.1.28_2021-01-20:0.58205,(292-EPI_ISL_1078984_cl1_B.1.1.28_2021-01-14:0.32106,294-EPI_ISL_1078991_cl1_B.1.1.28_2021-01-22:0.35782)Branch457:0.38324)Branch2409:0.01526)Branch2547:0.32302,((8506-EPI_ISL_884249_cl1_B.1.1.28_2020-11-13:0.72202,(8306-EPI_ISL_833162_cl1_B.1.1.28_2020-11-28:0.51668,8441-EPI_ISL_861876_cl1_B.1.1.28_2020-10-20:0.41591)Branch1088:0.27553)Branch3209:0.19982,(7854-EPI_ISL_717830_cl6_B.1.1.28_2020-11-05:0.64493,(8585-EPI_ISL_925916_cl6_B.1.1.28_2020-12-21:0.24478,8586-EPI_ISL_926446_cl6_B.1.1.28_2020-12-21:0.26831)Branch938:0.48304)Branch3701:0.060202)Branch3807:0.033874)Branch3877:0.0031817)Branch3882:0.01346)Branch3898:0.0094843)Branch3913:0.0028039)Branch3924:0.0052585)Branch3931:0.0038167)Branch3940:0.010259)Branch3954:0.027656,((1277-EPI_ISL_1420635_cl2_B.1_2020-04-17:1.1346,(966-EPI_ISL_1213270_cl2_B.1.111_2021-02-03:1.0478,(((((7361-EPI_ISL_416033_cl2_B.3_2020-03-03:0.29872,8667-EPI_ISL_978520_cl2_B.3_2020-03-18:0.29273)Branch1383:0.20314,(8651-EPI_ISL_978504_cl2_A.1_2020-03-19:0.60715,(7658-EPI_ISL_528539_cl2_A.2_2020-03-19:0.47699,(7365-EPI_ISL_417034_cl2_A.2_2020-03-16:0.44186,7373-EPI_ISL_427299_cl2_A.2_2020-03-05:0.46896)Branch790:0.083854)Branch1106:0.19834)Branch2550:0.056412)Branch2966:0.055593,(7379-EPI_ISL_427305_cl2_B.6_2020-03-10:0.74348,(((7779-EPI_ISL_623138_cl2_B.39_2020-03-30:0.46254,(7778-EPI_ISL_623136_cl2_B.39_2020-04-28:0.26455,8357-EPI_ISL_848594_cl2_B.39_2020-04-13:0.29915)Branch641:0.13316)Branch1111:0.079609,(7360-EPI_ISL_416032_cl2_B_2020-03-04:0.29381,7387-EPI_ISL_450506_cl2_B_2020-03-18:0.42335)Branch1129:0.07683)Branch1589:0.067035,(7352-EPI_ISL_413016_cl2_B_2020-02-28:0.49177,(7433-EPI_ISL_467344_cl2_B.39_2020-04-02:0.41458,7435-EPI_ISL_467346_cl2_B.39_2020-04-02:0.54517)Branch704:0.22264)Branch1758:0.049182)Branch2172:0.12507)Branch3160:0.027496)Branch3320:0.13961,((8621-EPI_ISL_943596_cl2_B.1.91_2020-05-20:0.52098,((8108-EPI_ISL_770612_cl2_B.1.91_2020-11-26:0.51231,(8126-EPI_ISL_770630_cl2_B.1.91_2020-11-30:0.28576,(8063-EPI_ISL_770567_cl2_B.1.91_2020-11-25:0.25502,8109-EPI_ISL_770613_cl2_B.1.91_2020-11-27:0.28905)Branch828:0.029004)Branch916:0.13649)Branch1726:0.13026,(((1777-EPI_ISL_1469761_cl2_B.1.91_2020-06-15:0.31606,(1779-EPI_ISL_1469763_cl2_B.1.91_2020-06-26:0.2048,1790-EPI_ISL_1469797_cl2_B.1.91_2020-06-05:0.17967)Branch823:0.075229)Branch1123:0.064727,(1766-EPI_ISL_1469741_cl2_B.1.91_2020-08-16:0.36545,(1752-EPI_ISL_1469706_cl2_B.1.91_2020-11-27:0.32284,1801-EPI_ISL_1469834_cl2_B.1.91_2020-11-10:0.3373)Branch1016:0.021259)Branch1126:0.06327)Branch1462:0.10092,(8000-EPI_ISL_729850_cl2_B.1.91_2020-07-17:0.49464,(7996-EPI_ISL_729846_cl2_B.1.91_2020-05-29:0.31198,(7988-EPI_ISL_729836_cl2_B.1.91_2020-05-27:0.18871,7997-EPI_ISL_729847_cl2_B.1.91_2020-06-02:0.16306)Branch714:0.12245)Branch1167:0.063873)Branch1506:0.095225)Branch2259:0.078279)Branch2864:0.090415)Branch3401:0.11102,(905-EPI_ISL_1201888_cl2_B.1.234_2021-01-23:0.67204,(7385-EPI_ISL_429687_cl2_B.1_2020-03-17:0.5007,8666-EPI_ISL_978519_cl2_B.1_2020-03-16:0.49338)Branch3502:0.028394)Branch3588:0.051931)Branch3715:0.012123)Branch3738:0.016373,(((1183-EPI_ISL_1303521_cl2_B.1_2021-02-12:1.1244,8576-EPI_ISL_918554_cl2_B.1.160.25_2020-12-16:1.0779)Branch3638:0.034144,(1601-EPI_ISL_1468435_cl2_B.1.240_2020-11-20:0.97944,((911-EPI_ISL_1213160_cl2_B.1_2021-01-11:0.7976,1891-EPI_ISL_1499205_cl2_B.1_2020-11-03:0.77339)Branch2987:0.14109,(7528-EPI_ISL_513529_cl2_B.1_2020-04-30:0.67161,(399-EPI_ISL_1117443_cl2_B.1.212_2020-06-29:0.71154,((7645-EPI_ISL_524800_cl2_B.1.212_2020-05-13:0.53175,(8365-EPI_ISL_848602_cl2_B.1.212_2020-03-17:0.39832,(8390-EPI_ISL_848629_cl2_B.1_2020-03-19:0.27702,(8360-EPI_ISL_848597_cl2_B.1.212_2020-03-23:0.28809,(7646-EPI_ISL_524801_cl2_B.1.212_2020-03-19:0.25491,(8359-EPI_ISL_848596_cl2_B.1.212_2020-03-28:0.23952,(8362-EPI_ISL_848599_cl2_B.1.212_2020-03-18:0.15191,8363-EPI_ISL_848600_cl2_B.1.212_2020-03-18:0.21652)Branch1249:0.034709)Branch1435:0.018127)Branch1554:0.021662)Branch1706:0.050815)Branch2115:0.038182)Branch2453:0.048107)Branch2817:0.11656,(((8645-EPI_ISL_978496_cl2_B.1_2020-06-28:0.42003,8668-EPI_ISL_978521_cl2_B.1_2020-04-20:0.31402)Branch2302:0.1,(284-EPI_ISL_1068384_cl2_B.1_2020-04-22:0.43524,((467-EPI_ISL_1139058_cl2_B.1.212_2020-04-06:0.32903,468-EPI_ISL_1139059_cl2_B.1.212_2021-01-02:0.24031)Branch2199:0.056788,(277-EPI_ISL_1068370_cl2_B.1_2020-05-07:0.33662,7607-EPI_ISL_523972_cl2_B.1_2020-04-11:0.31308)Branch2583:0.011225)Branch2665:0.020993)Branch2808:0.037533)Branch3041:0.058793,(((7381-EPI_ISL_429667_cl2_B.1_2020-03-09:0.29083,7382-EPI_ISL_429669_cl2_B.1_2020-03-13:0.32127)Branch2353:0.11886,(164-EPI_ISL_1068195_cl2_B.1.111_2020-04-16:0.44724,(7571-EPI_ISL_514134_cl2_B.1.212_2020-05-11:0.33956,7573-EPI_ISL_514136_cl2_B.1.212_2020-05-05:0.28458)Branch1599:0.15039)Branch2748:0.066802)Branch3157:0.035782,(((7601-EPI_ISL_523963_cl2_B.1_2020-03-24:0.25938,8671-EPI_ISL_978524_cl2_B.1_2020-03-17:0.33357)Branch2373:0.07693,(8349-EPI_ISL_848586_cl2_B.1_2020-04-28:0.39318,(7488-EPI_ISL_483065_cl2_B.1_2020-03-23:0.20181,7513-EPI_ISL_509434_cl2_B.1_2020-03-23:0.21811)Branch945:0.24116)Branch2627:0.045289)Branch2941:0.061388,(((2175-EPI_ISL_1694634_cl2_B.1_2020-05-05:0.25886,7384-EPI_ISL_429681_cl2_B.1.9_2020-03-16:0.28201)Branch2275:0.07506,(7516-EPI_ISL_510536_cl2_B.1_2020-07-20:0.25267,((7354-EPI_ISL_414015_cl2_B.1_2020-02-29:0.089348,(7351-EPI_ISL_412964_cl2_B.1_2020-02-25:0.062417,7661-EPI_ISL_529139_cl2_B.1_2020-07-20:0.056048)Branch1076:0.036503)Branch1273:0.11109,((7355-EPI_ISL_414016_cl2_B.1_2020-02-29:0,7359-EPI_ISL_416031_cl2_B.1_2020-03-04:0)Branch891:0.16544,(7514-EPI_ISL_509435_cl2_B.1_2020-07-20:0.069738,(7512-EPI_ISL_509433_cl2_B.1_2020-07-20:0.056256,7662-EPI_ISL_529140_cl2_B.1_2020-07-20:0.061497)Branch1258:0.016002)Branch1349:0.07247)Branch1815:0.02628)Branch2024:0.05305)Branch2468:0.052256)Branch2849:0.06263,(((7477-EPI_ISL_471543_cl2_B.1_2020-04-04:0.26061,(473-EPI_ISL_1139064_cl2_B.1_2020-04-25:0.18223,8139-EPI_ISL_776763_cl2_B.1_2020-03-24:0.19037)Branch1639:0.055823)Branch2091:0.097385,(474-EPI_ISL_1139065_cl2_B.1.547_2020-03-27:0.32413,((7509-EPI_ISL_509430_cl2_B.1_2020-07-20:0.17476,8136-EPI_ISL_776760_cl2_B.1.195_2020-03-24:0.20369)Branch1736:0.082246,(7517-EPI_ISL_510541_cl2_B.1_2020-07-20:0.20969,(7510-EPI_ISL_509431_cl2_B.1_2020-07-20:0.059381,7511-EPI_ISL_509432_cl2_B.1_2020-07-20:0.054559)Branch1247:0.11534)Branch2007:0.04734)Branch2407:0.031105)Branch2646:0.032)Branch2863:0.04309,(8670-EPI_ISL_978523_cl2_B.1_2020-03-19:0.3895,(8656-EPI_ISL_978509_cl2_B.1_2020-03-27:0.33304,(8658-EPI_ISL_978511_cl2_B.1_2020-03-17:0.19057,8674-EPI_ISL_978527_cl2_B.1_2020-03-26:0.20695)Branch1881:0.078449)Branch2554:0.07107)Branch3022:0.015728)Branch3114:0.017467)Branch3217:0.017051)Branch3306:0.0072694)Branch3337:0.0058196)Branch3360:0.02445)Branch3450:0.026375)Branch3541:0.02461)Branch3608:0.0051086)Branch3627:0.015274)Branch3656:0.025594)Branch3710:0.021158,((906-EPI_ISL_1201889_cl2_B.1.177.52_2021-01-25:0.82599,1172-EPI_ISL_1303508_cl2_B.1.177.32_2021-02-02:1.0127)Branch3359:0.1159,((206-EPI_ISL_1068237_cl2_B.1.195_2020-09-15:0.55389,(200-EPI_ISL_1068231_cl2_B.1.195_2020-07-24:0.3508,201-EPI_ISL_1068232_cl2_B.1.195_2020-07-24:0.28903)Branch269:0.23475)Branch760:0.41265,(1798-EPI_ISL_1469821_cl2_B.1.195_2020-06-09:0.67151,(85-EPI_ISL_1068116_cl2_B.1.195_2020-04-11:0.56385,(176-EPI_ISL_1068207_cl2_B.1.195_2020-07-24:0.71377,((1669-EPI_ISL_1469587_cl2_B.1.195_2020-07-07:0.23271,1805-EPI_ISL_1469843_cl2_B.1.195_2020-06-25:0.26497)Branch966:0.20731,(61-EPI_ISL_1068092_cl2_B.1.195_2020-08-05:0.51543,(193-EPI_ISL_1068224_cl2_B.1.195_2020-06-23:0.46054,(181-EPI_ISL_1068212_cl2_B.1.195_2020-05-23:0.52469,((55-EPI_ISL_1068086_cl2_B.1.195_2020-04-23:0.394,(56-EPI_ISL_1068087_cl2_B.1.195_2020-04-27:0.36371,(143-EPI_ISL_1068174_cl2_B.1.195_2020-05-18:0.29933,(57-EPI_ISL_1068088_cl2_B.1.195_2020-04-28:0.30806,((49-EPI_ISL_1068080_cl2_B.1.195_2020-04-07:0,50-EPI_ISL_1068081_cl2_B.1.195_2020-04-09:0)Branch372:0.2481,(148-EPI_ISL_1068179_cl2_B.1.195_2020-04-07:0.16741,(133-EPI_ISL_1068164_cl2_B.1.195_2020-04-17:0,152-EPI_ISL_1068183_cl2_B.1.195_2020-04-17:0)Branch440:0.1483)Branch808:0.061125)Branch1018:0.035201)Branch1196:0.015102)Branch1274:0.017858)Branch1370:0.028114)Branch1524:0.020528,(155-EPI_ISL_1068186_cl2_B.1.195_2020-04-30:0.36102,((146-EPI_ISL_1068177_cl2_B.1.195_2020-05-18:0.23769,(147-EPI_ISL_1068178_cl2_B.1.195_2020-04-07:0.06163,149-EPI_ISL_1068180_cl2_B.1.195_2020-06-10:0.056281)Branch485:0.11506)Branch768:0.11881,(47-EPI_ISL_1068078_cl2_B.1.195_2020-03-23:0.36925,142-EPI_ISL_1068173_cl2_B.1.195_2020-06-08:0.45221)Branch1058:0.033219)Branch1234:0.058997)Branch1553:0.01657)Branch1658:0.015678)Branch1771:0.021172)Branch1923:0.021768)Branch2106:0.022643)Branch2310:0.0094538)Branch2382:0.008162)Branch2451:0.050276)Branch2829:0.1004)Branch3416:0.10366)Branch3711:0.020888)Branch3756:0.0078359)Branch3768:0.041426)Branch3834:0.0084509)Branch3850:0.078689,(((298-EPI_ISL_1078997_cl8_P.2_2021-02-05:0.27611,302-EPI_ISL_1079004_cl8_P.2_2021-02-05:0.4612)Branch944:0.48217,((4707-EPI_ISL_2187692_cl8_P.2_2021-01-06:0.89115,((4746-EPI_ISL_2187735_cl1_B.1.1.28_2021-01-22:0.65296,(1174-EPI_ISL_1303510_cl8_B.1.1.28_2021-01-26:0.62597,4177-EPI_ISL_2017450_cl1_B.1.1.28_2021-01-08:0.65603)Branch2505:0.10331)Branch3175:0.11519,((((2640-EPI_ISL_1795414_cl8_P.2_2021-03-20:0.30098,6575-EPI_ISL_2345448_cl8_P.2_2021-03-20:0.25816)Branch970:0.27088,(((961-EPI_ISL_1213261_cl8_P.2_2021-02-03:0.43452,(1004-EPI_ISL_1213342_cl8_P.2_2021-01-26:0.41867,(950-EPI_ISL_1213241_cl8_P.2_2021-02-08:0.43683,1037-EPI_ISL_1213399_cl8_P.2_2021-01-21:0.33282)Branch859:0.060277)Branch1101:0.047566)Branch1355:0.10981,(963-EPI_ISL_1213265_cl8_P.2_2021-02-03:0.57769,((957-EPI_ISL_1213254_cl8_P.2_2021-02-04:0.47071,981-EPI_ISL_1213298_cl8_P.2_2021-01-31:0.41287)Branch1562:0.051216,(951-EPI_ISL_1213242_cl8_P.2_2021-02-07:0.46749,(953-EPI_ISL_1213245_cl8_P.2_2021-02-07:0.4133,((955-EPI_ISL_1213251_cl8_P.2_2021-02-04:0.31559,983-EPI_ISL_1213302_cl8_P.2_2021-01-31:0.32886)Branch1054:0.051977,(998-EPI_ISL_1213333_cl8_P.2_2021-01-27:0.2771,1003-EPI_ISL_1213341_cl8_P.2_2021-01-26:0.26249)Branch1075:0.050772)Branch1338:0.041282)Branch1560:0.022927)Branch1704:0.029905)Branch1889:0.0094901)Branch1967:0.011892)Branch2058:0.034963,(((947-EPI_ISL_1213236_cl8_P.2_2021-02-08:0.40976,993-EPI_ISL_1213324_cl8_P.2_2021-01-28:0.37183)Branch1280:0.10512,(943-EPI_ISL_1213229_cl8_P.2_2021-02-10:0.3981,(994-EPI_ISL_1213326_cl8_P.2_2021-01-28:0.31868,999-EPI_ISL_1213335_cl8_P.2_2021-01-27:0.30192)Branch1199:0.096263)Branch1763:0.021146)Branch1897:0.041941,((944-EPI_ISL_1213230_cl8_P.2_2021-02-10:0.29095,952-EPI_ISL_1213244_cl8_P.2_2021-02-07:0.28263)Branch940:0.19942,(1032-EPI_ISL_1213390_cl8_P.2_2021-01-23:0.49551,((997-EPI_ISL_1213331_cl8_P.2_2021-01-27:0.40532,1019-EPI_ISL_1213365_cl8_P.2_2021-01-25:0.34915)Branch1532:0.057883,(958-EPI_ISL_1213256_cl8_P.2_2021-02-04:0.3636,(949-EPI_ISL_1213239_cl8_P.2_2021-02-08:0.37216,1045-EPI_ISL_1213415_cl8_P.2_2021-01-20:0.3044)Branch1238:0.080915)Branch1698:0.029941)Branch1882:0.015211)Branch2002:0.014566)Branch2110:0.014488)Branch2233:0.013578)Branch2336:0.051029)Branch2701:0.058704,((2114-EPI_ISL_1664126_cl8_P.2_2021-03-26:0.23087,2719-EPI_ISL_1858281_cl8_P.2_2021-04-10:0.29293)Branch650:0.41107,(5574-EPI_ISL_2249367_cl8_P.2_2021-01-26:0.57711,(5749-EPI_ISL_2293014_cl8_P.2_2021-02-22:0.70529,(4807-EPI_ISL_2187818_cl8_P.2_2021-02-24:0.44688,(275-EPI_ISL_1068368_cl8_P.2_2021-01-26:0.56488,(2002-EPI_ISL_1583661_cl8_P.2_2021-02-14:0.65489,(5884-EPI_ISL_2308472_cl8_P.2_2021-02-26:0.41492,(5039-EPI_ISL_2196240_cl8_P.2_2021-02-24:0.39151,5421-EPI_ISL_2241515_cl8_P.2_2021-02-03:0.4206)Branch1454:0.031648)Branch1633:0.019049)Branch1755:0.025789)Branch1906:0.053018)Branch2294:0.018424)Branch2426:0.029559)Branch2630:0.049474)Branch2950:0.018725)Branch3071:0.11172,(((406-EPI_ISL_1121305_cl8_P.2_2021-01-29:0.70853,(976-EPI_ISL_1213288_cl8_P.2_2021-02-01:0.65812,(7934-EPI_ISL_717939_cl8_P.2_2020-10-29:0.29555,7945-EPI_ISL_717954_cl8_P.2_2020-11-04:0.21661)Branch892:0.24108)Branch2304:0.17578)Branch3390:0.023035,((2041-EPI_ISL_1625977_cl8_P.2_2021-02-14:0.81354,(((3069-EPI_ISL_1966254_cl8_P.2_2021-03-15:0.74272,3218-EPI_ISL_1966411_cl8_P.2_2021-03-29:0.63228)Branch2482:0.055797,((2633-EPI_ISL_1795407_cl8_P.2_2021-03-23:0.23061,6511-EPI_ISL_2345384_cl8_P.2_2021-03-23:0.19969)Branch286:0.53617,(7131-EPI_ISL_2348596_cl8_P.2_2021-01-26:0.68421,((1192-EPI_ISL_1303534_cl8_P.2_2021-02-09:0.56871,(4132-EPI_ISL_2017308_cl8_P.2_2021-01-05:0,4135-EPI_ISL_2017311_cl8_P.2_2021-01-05:0)Branch124:0.58539)Branch1896:0.044518,((4085-EPI_ISL_2017242_cl8_P.2_2020-12-03:0.42617,(8059-EPI_ISL_770563_cl8_P.2_2020-11-24:0.34531,8113-EPI_ISL_770617_cl8_P.2_2020-11-26:0.43435)Branch1372:0.07743)Branch1832:0.034989,(1609-EPI_ISL_1468443_cl8_P.2_2021-02-20:0.5647,((4778-EPI_ISL_2187778_cl8_P.2_2021-02-09:0.46006,(4724-EPI_ISL_2187711_cl8_P.2_2021-01-13:0.35883,((4755-EPI_ISL_2187745_cl8_P.2_2021-01-26:0.16071,(4748-EPI_ISL_2187737_cl8_P.2_2021-01-22:0.10824,4761-EPI_ISL_2187753_cl8_P.2_2021-01-29:0.098614)Branch481:0.042557)Branch569:0.21005,(4763-EPI_ISL_2187755_cl8_P.2_2021-02-01:0.35489,(((4116-EPI_ISL_2017278_cl8_P.2_2020-12-23:0.19669,4704-EPI_ISL_2187687_cl8_P.2_2021-01-04:0.21052)Branch834:0.082529,(4771-EPI_ISL_2187766_cl8_P.2_2021-02-05:0.277,(4709-EPI_ISL_2187695_cl8_P.2_2021-01-07:0.30122,(4733-EPI_ISL_2187720_cl8_P.2_2021-01-15:0.26906,(519-EPI_ISL_1164974_cl8_P.2_2021-01-28:0.26825,7132-EPI_ISL_2348597_cl8_P.2_2021-01-26:0.24883)Branch885:0.026233)Branch987:0.0083101)Branch1029:0.0078112)Branch1059:0.020718)Branch1172:0.014504,(4790-EPI_ISL_2187793_cl8_P.2_2021-02-16:0.36406,(4141-EPI_ISL_2017318_cl8_P.2_2021-01-01:0.22131,4772-EPI_ISL_2187767_cl8_P.2_2021-02-05:0.27909)Branch789:0.10551)Branch1206:0.0071904)Branch1243:0.0042499)Branch1266:0.01184)Branch1330:0.017946)Branch1409:0.013207)Branch1485:0.052104,(4140-EPI_ISL_2017317_cl8_P.2_2021-01-05:0.51927,(4093-EPI_ISL_2017250_cl8_P.2_2020-12-16:0.33571,((4714-EPI_ISL_2187701_cl8_P.2_2021-01-08:0.29666,4729-EPI_ISL_2187716_cl8_P.2_2021-01-14:0.21851)Branch798:0.062511,(4142-EPI_ISL_2017319_cl8_P.2_2021-01-02:0.22282,4751-EPI_ISL_2187740_cl8_P.2_2021-01-25:0.2687)Branch852:0.045182)Branch1009:0.060142)Branch1315:0.043488)Branch1546:0.040411)Branch1802:0.033706)Branch2026:0.0066624)Branch2074:0.018764)Branch2221:0.031429)Branch2439:0.022184)Branch2587:0.039749)Branch2865:0.073732,(3451-EPI_ISL_1966667_cl8_P.2_2021-04-05:0.68949,(1160-EPI_ISL_1293079_cl8_P.2_2021-02-02:0.77371,(346-EPI_ISL_1096133_cl8_P.2_2021-02-08:0.52116,(2679-EPI_ISL_1821232_cl8_P.2_2021-02-05:0.60018,(1629-EPI_ISL_1468463_cl8_P.2_2021-02-11:0.16673,1637-EPI_ISL_1468473_cl8_P.2_2021-02-05:0.17891)Branch556:0.38593)Branch2396:0.014851)Branch2502:0.055463)Branch2862:0.04071)Branch3095:0.034087)Branch3298:0.016514)Branch3375:0.012946,((((((959-EPI_ISL_1213258_cl8_P.2_2021-02-04:0.7878,3765-EPI_ISL_1967051_cl8_P.2_2021-04-07:0.69526)Branch3031:0.017886,(331-EPI_ISL_1092360_cl8_P.2_2021-02-08:0.74489,3343-EPI_ISL_1966552_cl8_P.2_2021-03-30:0.85508)Branch3033:0.017001)Branch3141:0.022408,((((3953-EPI_ISL_1967277_cl8_P.2_2021-04-19:0.49329,(480-EPI_ISL_1139074_cl8_P.2_2021-02-10:0.47338,4728-EPI_ISL_2187715_cl8_P.2_2021-01-14:0.42758)Branch586:0.064338)Branch765:0.25503,(1048-EPI_ISL_1213422_cl8_P.2_2021-01-18:0.7451,((1915-EPI_ISL_1520126_cl8_P.2_2021-02-19:0.41897,(1911-EPI_ISL_1520120_cl8_P.2_2021-02-19:0.33508,(1908-EPI_ISL_1520117_cl8_P.2_2021-02-11:0.22532,1909-EPI_ISL_1520118_cl8_P.2_2021-02-11:0.226)Branch368:0.095294)Branch553:0.045842)Branch675:0.23415,(1021-EPI_ISL_1213369_cl8_P.2_2021-01-25:0.59973,((1065-EPI_ISL_1213451_cl8_P.2_2020-12-09:0.43107,7932-EPI_ISL_717937_cl8_P.2_2020-10-29:0.3736)Branch942:0.093464,(4464-EPI_ISL_2101747_cl8_P.2_2021-04-23:0.58514,((7115-EPI_ISL_2346081_cl8_P.2_2020-11-16:0.36504,8447-EPI_ISL_861882_cl8_P.2_2020-11-24:0.30857)Branch822:0.050761,(1190-EPI_ISL_1303531_cl8_P.2_2021-02-09:0.36781,(4102-EPI_ISL_2017260_cl8_P.2_2020-12-08:0.26421,4703-EPI_ISL_2187686_cl8_P.2_2021-01-04:0.30823)Branch734:0.060015)Branch900:0.022492)Branch988:0.06472)Branch1316:0.017249)Branch1396:0.034292)Branch1594:0.015315)Branch1682:0.0092627)Branch1744:0.048276)Branch2070:0.1446,((1044-EPI_ISL_1213413_cl8_P.2_2021-01-20:0.61732,(1042-EPI_ISL_1213408_cl8_P.2_2021-01-21:0.57965,5155-EPI_ISL_2196365_cl8_P.2_2021-03-24:0.66909)Branch2127:0.074428)Branch2636:0.020288,((((2653-EPI_ISL_1795427_cl8_P.2_2021-03-23:0.075987,6738-EPI_ISL_2345623_cl8_P.2_2021-03-23:0.084989)Branch301:0.45066,(1624-EPI_ISL_1468458_cl8_P.2_2021-02-01:0.39719,4099-EPI_ISL_2017256_cl8_P.2_2020-12-29:0.32381)Branch1339:0.10028)Branch1911:0.070301,(2064-EPI_ISL_1626005_cl8_P.2_2021-02-26:0.54949,(5394-EPI_ISL_2227558_cl8_P.2_2021-01-20:0.52198,(4725-EPI_ISL_2187712_cl8_P.2_2021-01-13:0.45699,(1059-EPI_ISL_1213441_cl8_P.2_2020-12-10:0.45408,(4136-EPI_ISL_2017312_cl8_P.2_2021-01-01:0.35085,(1171-EPI_ISL_1303507_cl8_P.2_2021-01-22:0.33701,1198-EPI_ISL_1303540_cl8_P.2_2021-02-15:0.28219)Branch1414:0.024755)Branch1556:0.020543)Branch1671:0.031827)Branch1865:0.035636)Branch2104:0.031376)Branch2337:0.012561)Branch2419:0.035556,((841-EPI_ISL_1182585_cl8_P.2_2020-12-21:0.39427,2068-EPI_ISL_1628345_cl8_P.2_2021-01-11:0.42883)Branch1997:0.08156,((1034-EPI_ISL_1213393_cl8_P.2_2021-01-22:0.55098,4138-EPI_ISL_2017314_cl8_P.2_2021-01-05:0.3903)Branch1998:0.050953,((827-EPI_ISL_1182560_cl8_P.2_2021-01-18:0.36944,828-EPI_ISL_1182561_cl8_P.2_2021-01-18:0.4341)Branch1008:0.21439,(1638-EPI_ISL_1468474_cl8_P.2_2021-02-05:0.48793,(5608-EPI_ISL_2249420_cl8_P.2_2021-01-04:0.4141,(1630-EPI_ISL_1468464_cl8_P.2_2021-02-10:0.24751,5604-EPI_ISL_2249413_cl8_P.2_2020-12-12:0.3586)Branch1030:0.1075)Branch1561:0.081041)Branch2053:0.032697)Branch2282:0.010634)Branch2358:0.029922)Branch2556:0.016239)Branch2661:0.017683)Branch2769:0.047733)Branch3052:0.030875,(((2641-EPI_ISL_1795415_cl8_P.2_2021-03-23:0,6604-EPI_ISL_2345479_cl8_P.2_2021-03-23:0)Branch143:0.69617,((1606-EPI_ISL_1468440_cl8_P.2_2021-01-11:0.55087,(5637-EPI_ISL_2249457_cl8_P.2_2021-01-25:0.5996,((8558-EPI_ISL_918536_cl8_P.2_2020-04-15:0.29056,8566-EPI_ISL_918544_cl8_P.2_2021-01-14:0.29618)Branch763:0.25573,(5565-EPI_ISL_2249347_cl8_P.2_2020-12-28:0.44874,(1607-EPI_ISL_1468441_cl8_P.2_2021-01-11:0.34207,(1236-EPI_ISL_1358313_cl8_P.2_2021-01-22:0.31595,(1234-EPI_ISL_1358310_cl8_P.2_2021-01-30:0.31717,1829-EPI_ISL_1493598_cl8_P.2_2021-01-11:0.31229)Branch1261:0.02064)Branch1358:0.033586)Branch1526:0.045557)Branch1792:0.031721)Branch1982:0.048212)Branch2320:0.042351)Branch2590:0.033275,((((2635-EPI_ISL_1795409_cl8_P.2_2021-03-22:0,6513-EPI_ISL_2345386_cl8_P.2_2021-03-22:0)Branch132:0.33716,(2636-EPI_ISL_1795410_cl8_P.2_2021-03-22:0.28506,(3690-EPI_ISL_1966958_cl8_P.2_2021-04-05:0.24557,6517-EPI_ISL_2345390_cl8_P.2_2021-03-22:0.24725)Branch392:0.061395)Branch511:0.099344)Branch769:0.27244,(1238-EPI_ISL_1358315_cl8_P.2_2021-01-21:0.5864,(987-EPI_ISL_1213310_cl8_P.2_2021-01-29:0.52225,((2631-EPI_ISL_1795405_cl8_P.2_2021-03-22:0,6498-EPI_ISL_2345370_cl8_P.2_2021-03-22:0)Branch238:0.49412,(7096-EPI_ISL_2346060_cl8_P.2_2021-01-12:0.4054,(956-EPI_ISL_1213252_cl8_P.2_2021-02-04:0.081231,968-EPI_ISL_1213274_cl8_P.2_2021-02-01:0.088722)Branch464:0.27541)Branch1394:0.095868)Branch1968:0.0092702)Branch2037:0.011686)Branch2118:0.014652)Branch2236:0.063847,((341-EPI_ISL_1096128_cl8_P.2_2021-02-08:0.55232,((1385-EPI_ISL_1445197_cl8_P.2_2021-03-15:0.28274,3046-EPI_ISL_1966228_cl8_P.2_2021-03-15:0.27596)Branch696:0.24412,(907-EPI_ISL_1201890_cl8_P.2_2021-01-25:0.36895,(2673-EPI_ISL_1821226_cl8_P.2_2021-01-22:0.32455,(339-EPI_ISL_1096126_cl8_P.2_2021-02-03:0.29395,8690-EPI_ISL_984247_cl8_P.2_2021-01-15:0.3052)Branch1074:0.013236)Branch1135:0.0405)Branch1341:0.08287)Branch1808:0.078982)Branch2363:0.039023,(4784-EPI_ISL_2187786_cl8_P.2_2021-02-11:0.69066,(1073-EPI_ISL_1219023_cl8_P.2_2021-02-07:0.76301,(((1235-EPI_ISL_1358312_cl8_P.2_2021-01-22:0.51202,1604-EPI_ISL_1468438_cl8_P.2_2021-01-09:0.54864)Branch1607:0.099065,(563-EPI_ISL_1171651_cl8_P.2_2021-02-01:0.57698,1614-EPI_ISL_1468448_cl8_P.2_2021-02-24:0.5277)Branch2093:0.021681)Branch2255:0.021755,(481-EPI_ISL_1139075_cl8_P.2_2021-02-15:0.56853,(1605-EPI_ISL_1468439_cl8_P.2_2021-01-09:0.5619,(564-EPI_ISL_1171652_cl8_P.2_2021-02-01:0.46465,(1831-EPI_ISL_1493600_cl8_P.2_2021-01-04:0.47658,((1225-EPI_ISL_1358298_cl8_P.2_2021-02-11:0.42538,((556-EPI_ISL_1171643_cl8_P.2_2021-01-18:0.095269,5643-EPI_ISL_2258211_cl8_P.2_2021-01-16:0.10825)Branch657:0.19772,(567-EPI_ISL_1171655_cl8_P.2_2021-02-11:0.24044,1268-EPI_ISL_1381066_cl8_P.2_2021-01-11:0.25148)Branch1055:0.073132)Branch1423:0.040328)Branch1643:0.0276,(579-EPI_ISL_1171670_cl8_P.2_2021-01-12:0.50127,1602-EPI_ISL_1468436_cl8_P.2_2021-01-08:0.37414)Branch1732:0.014086)Branch1817:0.015502)Branch1902:0.022978)Branch2067:0.013929)Branch2164:0.020672)Branch2309:0.013509)Branch2394:0.0097748)Branch2466:0.017031)Branch2579:0.0074001)Branch2625:0.0082326)Branch2679:0.019259)Branch2801:0.012342)Branch2883:0.047219,((2651-EPI_ISL_1795425_cl8_P.2_2021-03-24:0.18289,6718-EPI_ISL_2345600_cl8_P.2_2021-03-24:0.18607)Branch625:0.4576,(985-EPI_ISL_1213307_cl8_P.2_2021-01-29:0.5771,(4770-EPI_ISL_2187765_cl8_P.2_2021-02-05:0.60171,((4020-EPI_ISL_2003157_cl8_P.2_2020-12-07:0.41546,(7922-EPI_ISL_717927_cl8_P.2_2020-10-27:0.19287,7927-EPI_ISL_717932_cl8_P.2_2020-10-29:0.20339)Branch1265:0.11908)Branch1921:0.030613,(332-EPI_ISL_1095913_cl8_P.2_2021-02-08:0.45931,1191-EPI_ISL_1303532_cl8_P.2_2021-02-11:0.51145)Branch2005:0.019198)Branch2147:0.02693)Branch2346:0.043997)Branch2635:0.072318)Branch3089:0.01037)Branch3161:0.013652)Branch3238:0.0078753)Branch3274:0.012834,(((1039-EPI_ISL_1213402_cl8_P.2_2021-01-21:0.82512,7091-EPI_ISL_2346055_cl8_P.2_2021-01-07:0.72131)Branch3190:0.016898,((((1429-EPI_ISL_1445243_cl8_P.2_2021-02-26:0.20936,2903-EPI_ISL_1966074_cl8_P.2_2021-02-27:0.21091)Branch549:0.45815,((934-EPI_ISL_1213211_cl8_P.2_2021-01-31:0.14908,937-EPI_ISL_1213218_cl8_P.2_2021-01-24:0.13646)Branch475:0.48192,(1597-EPI_ISL_1468431_cl8_P.2_2021-03-16:0.74803,((912-EPI_ISL_1213161_cl8_P.2_2021-01-26:0.53607,8079-EPI_ISL_770583_cl8_P.2_2020-11-25:0.4862)Branch2253:0.064292,(484-EPI_ISL_1161403_cl8_P.2_2021-01-00:0.50015,(8036-EPI_ISL_755645_cl8_P.2_2020-12-08:0.43383,8504-EPI_ISL_882671_cl8_P.2_2021-01-13:0.4019)Branch2316:0.016396)Branch2427:0.041338)Branch2700:0.014653)Branch2790:0.0073805)Branch2845:0.023371)Branch2973:0.025333,(((((2630-EPI_ISL_1795404_cl8_P.2_2021-03-21:0.17179,6484-EPI_ISL_2345354_cl8_P.2_2021-03-21:0.16514)Branch427:0.31589,(2637-EPI_ISL_1795411_cl8_P.2_2021-03-21:0.22631,6535-EPI_ISL_2345408_cl8_P.2_2021-03-21:0.25319)Branch796:0.16624)Branch1531:0.21415,((2622-EPI_ISL_1795394_cl8_P.2_2021-03-23:0.23466,(6699-EPI_ISL_2345581_cl8_P.2_2021-03-23:0,(2621-EPI_ISL_1795393_cl8_P.2_2021-03-22:0,6690-EPI_ISL_2345572_cl8_P.2_2021-03-22:0)Branch125:0)Branch126:0.19048)Branch396:0.50853,((2629-EPI_ISL_1795403_cl8_P.2_2021-03-21:0,6449-EPI_ISL_2345316_cl8_P.2_2021-03-21:0)Branch134:0.6128,(1821-EPI_ISL_1493588_cl8_P.2_2021-02-08:0.47482,5587-EPI_ISL_2249389_cl8_P.2_2021-03-01:0.54388)Branch1823:0.066909)Branch2279:0.076812)Branch2791:0.022112)Branch2932:0.010904,(((2645-EPI_ISL_1795419_cl8_P.2_2021-03-22:0.21237,6689-EPI_ISL_2345571_cl8_P.2_2021-03-22:0.22219)Branch567:0.35526,(1337-EPI_ISL_1445140_cl8_P.2_2021-03-09:0.30095,3002-EPI_ISL_1966180_cl8_P.2_2021-03-10:0.25501)Branch742:0.30599)Branch2366:0.087414,((1431-EPI_ISL_1445245_cl8_P.2_2021-02-26:0.16935,2905-EPI_ISL_1966076_cl8_P.2_2021-02-27:0.18535)Branch506:0.46226,(((1442-EPI_ISL_1445256_cl8_P.2_2021-02-24:0.2159,2911-EPI_ISL_1966082_cl8_P.2_2021-03-01:0.23254)Branch433:0.48073,(3320-EPI_ISL_1966517_cl8_P.2_2021-03-29:0.61821,(((((2643-EPI_ISL_1795417_cl8_P.2_2021-03-21:0,6653-EPI_ISL_2345531_cl8_P.2_2021-03-21:0)Branch251:0.44195,(1355-EPI_ISL_1445161_cl8_P.2_2021-03-09:0.13738,3013-EPI_ISL_1966193_cl8_P.2_2021-03-11:0.12264)Branch736:0.21262)Branch1694:0.09171,(((7919-EPI_ISL_717922_cl8_P.2_2020-10-29:0.32068,(7921-EPI_ISL_717926_cl8_P.2_2020-10-26:0.21387,7930-EPI_ISL_717935_cl8_P.2_2020-10-29:0.26299)Branch972:0.079278)Branch1360:0.12228,(940-EPI_ISL_1213224_cl8_P.2_2021-02-14:0.34697,7924-EPI_ISL_717929_cl8_P.2_2020-10-27:0.42841)Branch1635:0.069018)Branch2085:0.020806,(897-EPI_ISL_1196292_cl8_P.2_2020-10-19:0.40093,((2259-EPI_ISL_1734864_cl8_P.2_2021-04-05:0.41177,7947-EPI_ISL_717957_cl8_P.2_2020-11-05:0.28521)Branch1567:0.070584,(1031-EPI_ISL_1213388_cl8_P.2_2021-01-24:0.34384,((2652-EPI_ISL_1795426_cl8_P.2_2021-03-24:0,6730-EPI_ISL_2345614_cl8_P.2_2021-03-24:0)Branch448:0.34627,((1040-EPI_ISL_1213404_cl8_P.2_2021-01-21:0.28981,(8469-EPI_ISL_861904_cl8_P.2_2020-11-20:0.29238,(7928-EPI_ISL_717933_cl8_P.2_2020-10-29:0.24649,(7929-EPI_ISL_717934_cl8_P.2_2020-10-29:0.24098,8431-EPI_ISL_861685_cl8_P.2_2021-01-02:0.18567)Branch1182:0.021711)Branch1284:0.021987)Branch1391:0.01309)Branch1451:0.030202,(1068-EPI_ISL_1213456_cl8_P.2_2020-12-03:0.42346,(8075-EPI_ISL_770579_cl8_P.2_2020-11-25:0.26338,8290-EPI_ISL_832010_cl8_P.2_2020-10-14:0.25443)Branch1218:0.059476)Branch1525:0.017947)Branch1629:0.023507)Branch1776:0.012461)Branch1850:0.025763)Branch2025:0.024869)Branch2205:0.0040795)Branch2238:0.015175)Branch2347:0.019604,(8074-EPI_ISL_770578_cl8_P.2_2020-11-24:0.59874,(8083-EPI_ISL_770587_cl8_P.2_2020-11-25:0.56089,((8094-EPI_ISL_770598_cl8_P.2_2020-11-24:0.4807,(2326-EPI_ISL_1795078_cl8_P.2_2021-03-22:0,6679-EPI_ISL_2345561_cl8_P.2_2021-03-22:0)Branch229:0.51687)Branch2057:0.020136,(7095-EPI_ISL_2346059_cl8_P.2_2021-01-12:0.5144,((8076-EPI_ISL_770580_cl8_P.2_2020-11-25:0.45807,8114-EPI_ISL_770618_cl8_P.2_2020-11-27:0.49346)Branch2003:0.012776,(8048-EPI_ISL_770552_cl8_P.2_2020-11-25:0.46388,(4243-EPI_ISL_2086586_cl8_P.2_2021-02-00:0.48389,(7937-EPI_ISL_717943_cl8_P.2_2020-11-03:0.39094,(1448-EPI_ISL_1445262_cl8_P.2_2021-02-26:0.22773,2928-EPI_ISL_1966100_cl8_P.2_2021-02-27:0.17715)Branch562:0.26882)Branch1656:0.047471)Branch1959:0.013189)Branch2056:0.0053491)Branch2090:0.0073971)Branch2148:0.0081566)Branch2208:0.019283)Branch2355:0.007809)Branch2397:0.010293)Branch2475:0.015974,(8147-EPI_ISL_779159_cl8_P.2_2020-11-25:0.51971,8448-EPI_ISL_861883_cl8_P.2_2020-11-22:0.45534)Branch2531:0.0075651)Branch2581:0.010036)Branch2647:0.015657)Branch2754:0.010257,((1312-EPI_ISL_1445114_cl8_P.2_2021-03-08:0.29757,2979-EPI_ISL_1966157_cl8_P.2_2021-03-09:0.23496)Branch526:0.44411,((3489-EPI_ISL_1966709_cl8_P.2_2021-04-04:0.26613,3494-EPI_ISL_1966715_cl8_P.2_2021-04-04:0.2815)Branch643:0.35711,(7106-EPI_ISL_2346071_cl8_P.2_2021-03-03:0.55737,(1297-EPI_ISL_1445099_cl8_P.2_2021-03-08:0.29099,2959-EPI_ISL_1966136_cl8_P.2_2021-03-09:0.20963)Branch1216:0.19344)Branch2392:0.010694)Branch2471:0.044138)Branch2759:0.0098786)Branch2820:0.0050157)Branch2855:0.016895)Branch2946:0.0070117)Branch2989:0.016078,(((1323-EPI_ISL_1445125_cl8_P.2_2021-03-08:0.056657,2994-EPI_ISL_1966172_cl8_P.2_2021-03-09:0.059911)Branch245:0.62196,(4473-EPI_ISL_2106189_cl8_P.2_2021-02-26:0.22192,((4471-EPI_ISL_2106187_cl8_P.2_2021-02-26:0,4472-EPI_ISL_2106188_cl8_P.2_2021-02-26:0)Branch186:0,(4474-EPI_ISL_2106190_cl8_P.2_2021-03-03:0,(4467-EPI_ISL_2106183_cl8_P.2_2021-02-26:0,4470-EPI_ISL_2106186_cl8_P.2_2021-02-26:0)Branch185:0)Branch187:0)Branch188:0.1798)Branch459:0.47793)Branch2872:0.024538,((((1311-EPI_ISL_1445113_cl8_P.2_2021-03-08:0.057203,2984-EPI_ISL_1966162_cl8_P.2_2021-03-09:0.059365)Branch319:0.32121,(1306-EPI_ISL_1445108_cl8_P.2_2021-03-08:0.22502,2966-EPI_ISL_1966144_cl8_P.2_2021-03-09:0.25481)Branch509:0.21734)Branch1250:0.19223,(7088-EPI_ISL_2346051_cl8_P.2_2021-01-02:0.30118,7094-EPI_ISL_2346058_cl8_P.2_2021-01-12:0.36881)Branch1314:0.19003)Branch2548:0.059225,(3249-EPI_ISL_1966442_cl8_P.2_2021-03-31:0.67351,(1285-EPI_ISL_1445079_cl8_P.2_2021-03-01:0.21391,2935-EPI_ISL_1966110_cl8_P.2_2021-03-03:0.19328)Branch829:0.35708)Branch2917:0.0031527)Branch2933:0.014215)Branch3016:0.012393)Branch3088:0.0071381)Branch3129:0.014677,((((566-EPI_ISL_1171654_cl8_P.2_2021-02-09:0.25825,577-EPI_ISL_1171667_cl8_P.2_2021-02-16:0.24625)Branch1014:0.2218,(982-EPI_ISL_1213300_cl8_P.2_2021-01-31:0.3835,(946-EPI_ISL_1213234_cl8_P.2_2021-02-10:0.29058,980-EPI_ISL_1213297_cl8_P.2_2021-01-31:0.26872)Branch843:0.10849)Branch1336:0.16158)Branch2417:0.074225,((555-EPI_ISL_1171642_cl8_P.2_2021-02-01:0.50449,(1025-EPI_ISL_1213376_cl8_P.2_2021-01-25:0.36618,(7941-EPI_ISL_717948_cl8_P.2_2020-11-03:0.39536,7944-EPI_ISL_717953_cl8_P.2_2020-11-04:0.33683)Branch1459:0.026249)Branch1614:0.066439)Branch2045:0.11237,(7946-EPI_ISL_717955_cl8_P.2_2020-11-05:0.54349,(1095-EPI_ISL_1239123_cl8_P.2_2021-01-20:0.31575,5750-EPI_ISL_2293015_cl8_P.2_2021-02-22:0.28389)Branch1233:0.17625)Branch2303:0.077868)Branch2819:0.017908)Branch2928:0.041661,(((2148-EPI_ISL_1664175_cl8_P.2_2021-03-26:0.56225,((1434-EPI_ISL_1445248_cl8_P.2_2021-02-27:0.13297,1438-EPI_ISL_1445252_cl8_P.2_2021-02-27:0.12958)Branch397:0.21709,(2908-EPI_ISL_1966079_cl8_P.2_2021-02-27:0.083929,2929-EPI_ISL_1966101_cl8_P.2_2021-02-27:0.08099)Branch468:0.18367)Branch962:0.17671)Branch1934:0.04849,((4112-EPI_ISL_2017273_cl8_P.2_2020-12-03:0.52737,4800-EPI_ISL_2187810_cl8_P.2_2021-02-23:0.52613)Branch1740:0.066915,(1169-EPI_ISL_1303505_cl8_P.2_2021-01-16:0.49858,((5600-EPI_ISL_2249408_cl8_P.2_2020-11-26:0.45747,(227-EPI_ISL_1068259_cl8_P.2_2021-01-04:0.37881,5501-EPI_ISL_2245073_cl8_P.2_2021-01-02:0.36114)Branch1263:0.096921)Branch1780:0.018704,((547-EPI_ISL_1171634_cl8_P.2_2021-01-25:0,5526-EPI_ISL_2245186_cl8_P.2_2021-01-25:0)Branch239:0.48056,((5530-EPI_ISL_2245191_cl8_P.2_2021-01-18:0.33988,((545-EPI_ISL_1171626_cl8_P.2_2021-01-19:0.058183,5523-EPI_ISL_2245183_cl8_P.2_2021-01-16:0.055757)Branch258:0.19001,(551-EPI_ISL_1171638_cl8_P.2_2021-01-18:0.14852,553-EPI_ISL_1171640_cl8_P.2_2021-01-15:0.16341)Branch483:0.064054)Branch628:0.061907)Branch804:0.2041,(573-EPI_ISL_1171661_cl8_P.2_2021-02-15:0.33075,575-EPI_ISL_1171663_cl8_P.2_2021-02-15:0.31148)Branch1049:0.1319)Branch1794:0.0041165)Branch1820:0.011618)Branch1879:0.025067)Branch2059:0.020561)Branch2212:0.012684)Branch2306:0.10627,(1245-EPI_ISL_1381043_cl8_P.2_2021-02-11:0.64893,((3221-EPI_ISL_1966414_cl8_P.2_2021-03-29:0.46306,(1334-EPI_ISL_1445137_cl8_P.2_2021-03-07:0.13987,3017-EPI_ISL_1966197_cl8_P.2_2021-03-09:0.13021)Branch275:0.49143)Branch2102:0.051692,(1229-EPI_ISL_1358303_cl8_P.2_2021-02-23:0.6091,(5854-EPI_ISL_2308442_cl8_P.2_2021-02-12:0.63328,(4021-EPI_ISL_2003158_cl8_P.2_2020-12-15:0.45744,((5593-EPI_ISL_2249399_cl8_P.2_2021-02-06:0.36939,5605-EPI_ISL_2249414_cl8_P.2_2020-12-10:0.46464)Branch1598:0.037408,(8637-EPI_ISL_943986_cl8_P.2_2020-12-22:0.47691,(4722-EPI_ISL_2187709_cl8_P.2_2021-01-12:0.43512,(4742-EPI_ISL_2187730_cl8_P.2_2021-01-20:0.24646,(4717-EPI_ISL_2187704_cl8_P.2_2021-01-11:0.32795,4721-EPI_ISL_2187708_cl8_P.2_2021-01-11:0.23553)Branch996:0.067224)Branch1334:0.019034)Branch1421:0.056772)Branch1751:0.010556)Branch1814:0.022716)Branch1949:0.036502)Branch2217:0.0216)Branch2368:0.016094)Branch2486:0.034155)Branch2706:0.047981)Branch3003:0.02898)Branch3178:0.0077333)Branch3226:0.011243)Branch3279:0.010176,(((962-EPI_ISL_1213263_cl8_P.2_2021-02-03:0.17867,964-EPI_ISL_1213267_cl8_P.2_2021-02-03:0.20838)Branch492:0.16514,(939-EPI_ISL_1213222_cl8_P.2_2021-02-14:0.33977,945-EPI_ISL_1213232_cl8_P.2_2021-02-10:0.37923)Branch864:0.021693)Branch947:0.37517,(8085-EPI_ISL_770589_cl8_P.2_2020-11-25:0.69263,(967-EPI_ISL_1213272_cl8_P.2_2021-02-03:0.7085,(1026-EPI_ISL_1213378_cl8_P.2_2021-01-25:0.78065,6063-EPI_ISL_2344806_cl8_P.2_2021-04-20:0.66582)Branch2899:0.019332)Branch3011:0.034292)Branch3225:0.016763)Branch3312:0.0038095)Branch3333:0.0016155)Branch3339:0.0088695,(((336-EPI_ISL_1096123_cl8_P.2_2021-01-28:0.66114,((2311-EPI_ISL_1795062_cl8_P.2_2021-03-21:0,6548-EPI_ISL_2345421_cl8_P.2_2021-03-21:0)Branch87:0.70064,((5430-EPI_ISL_2241525_cl8_P.2_2020-11-27:0.47872,(5456-EPI_ISL_2241563_cl8_P.2_2021-01-04:0.36101,5457-EPI_ISL_2241564_cl8_P.2_2020-12-21:0.33467)Branch1181:0.10085)Branch1722:0.069637,(1057-EPI_ISL_1213438_cl8_P.2_2021-01-11:0.52746,5449-EPI_ISL_2241556_cl8_P.2_2021-02-05:0.42181)Branch1863:0.045089)Branch2181:0.021377)Branch2328:0.021575)Branch2477:0.11582,(8041-EPI_ISL_755653_cl8_P.2_2020-12-12:0.53039,(1253-EPI_ISL_1381051_cl8_P.2_2021-02-11:0.48074,(1907-EPI_ISL_1520116_cl8_P.2_2021-02-05:0.51413,(1079-EPI_ISL_1219031_cl8_P.2_2021-01-23:0.44866,(324-EPI_ISL_1086055_cl8_P.2_2021-02-07:0.45831,8443-EPI_ISL_861878_cl8_P.2_2020-11-13:0.33817)Branch2113:0.013571)Branch2220:0.024436)Branch2388:0.033574)Branch2611:0.015865)Branch2718:0.07893)Branch3204:0.028192,(((5510-EPI_ISL_2245095_cl8_P.2_2021-02-18:0.72457,(4258-EPI_ISL_2086601_cl8_P.2_2021-03-00:0.78172,(7099-EPI_ISL_2346064_cl8_P.2_2021-01-22:0.59545,((1097-EPI_ISL_1239125_cl8_P.2_2020-11-27:0.42595,5614-EPI_ISL_2249427_cl8_P.2_2021-01-18:0.32326)Branch1609:0.05316,(954-EPI_ISL_1213248_cl8_P.2_2021-02-05:0.42522,1043-EPI_ISL_1213410_cl8_P.2_2021-01-21:0.39349)Branch1626:0.047156)Branch1909:0.081296)Branch2484:0.092714)Branch3056:0.014651)Branch3148:0.022316,(((571-EPI_ISL_1171659_cl8_P.2_2021-02-15:0.60209,870-EPI_ISL_1182622_cl8_P.2_2020-11-19:0.49929)Branch2226:0.1021,((1049-EPI_ISL_1213424_cl8_P.2_2021-01-18:0.31204,1050-EPI_ISL_1213425_cl8_P.2_2021-01-18:0.31356)Branch568:0.3444,(1916-EPI_ISL_1520128_cl8_P.2_2021-02-19:0.50513,(343-EPI_ISL_1096130_cl8_P.2_2021-02-08:0.52771,1914-EPI_ISL_1520125_cl8_P.2_2021-02-19:0.47855)Branch1676:0.019523)Branch1804:0.062196)Branch2257:0.094201)Branch2915:0.060188,((1819-EPI_ISL_1493586_cl8_P.2_2021-02-09:0.3273,1820-EPI_ISL_1493587_cl8_P.2_2021-02-08:0.3654)Branch858:0.37321,(867-EPI_ISL_1182619_cl8_P.2_2020-11-22:0.59814,(5585-EPI_ISL_2249384_cl8_P.2_2021-01-29:0.94943,(5577-EPI_ISL_2249372_cl8_P.2_2021-01-18:0.66802,(296-EPI_ISL_1078995_cl8_P.2_2021-02-09:0.49693,((2642-EPI_ISL_1795416_cl8_P.2_2021-03-24:0,6628-EPI_ISL_2345505_cl8_P.2_2021-03-24:0)Branch190:0.46577,(1826-EPI_ISL_1493594_cl8_P.2_2021-01-28:0.42484,(1181-EPI_ISL_1303519_cl8_P.2_2021-02-08:0.1782,1184-EPI_ISL_1303523_cl8_P.2_2021-02-09:0.17529)Branch651:0.16173)Branch1246:0.048503)Branch1493:0.11901)Branch2315:0.024036)Branch2483:0.041321)Branch2751:0.022774)Branch2900:0.031699)Branch3077:0.032226)Branch3269:0.0012759)Branch3273:0.0098558,(((((2657-EPI_ISL_1821205_cl8_P.2_2021-03-19:0.51685,((((2655-EPI_ISL_1795429_cl8_P.2_2021-03-22:0,7019-EPI_ISL_2345943_cl8_P.2_2021-03-22:0)Branch68:0.35953,((7087-EPI_ISL_2346050_cl8_P.2_2021-01-02:0.1386,7090-EPI_ISL_2346054_cl8_P.2_2021-01-06:0.15222)Branch272:0.090851,(7089-EPI_ISL_2346053_cl8_P.2_2021-01-06:0.25013,(7092-EPI_ISL_2346056_cl8_P.2_2021-01-07:0.21794,(1342-EPI_ISL_1445146_cl8_P.2_2021-03-10:0.11236,2941-EPI_ISL_1966117_cl8_P.2_2021-03-10:0.12438)Branch104:0.14185)Branch260:0.053161)Branch347:0.044676)Branch422:0.047205)Branch516:0.043357,(1033-EPI_ISL_1213392_cl8_P.2_2021-01-23:0.37754,3700-EPI_ISL_1966969_cl8_P.2_2021-04-05:0.42394)Branch517:0.043254)Branch621:0.07742,(1822-EPI_ISL_1493589_cl8_P.2_2021-02-07:0.42666,(1633-EPI_ISL_1468468_cl8_P.2_2021-02-22:0.28391,1818-EPI_ISL_1493585_cl8_P.2_2021-02-11:0.28286)Branch482:0.08336)Branch679:0.057015)Branch838:0.037932)Branch963:0.21626,(((1064-EPI_ISL_1213449_cl8_P.2_2020-12-09:0.5156,5426-EPI_ISL_2241520_cl8_P.2_2021-02-01:0.58007)Branch1440:0.083359,(5377-EPI_ISL_2222890_cl8_P.2_2021-03-08:0.54852,(4061-EPI_ISL_2008942_cl8_P.2_2020-11-09:0.45067,(1898-EPI_ISL_1520107_cl8_P.2_2021-01-07:0.34022,8452-EPI_ISL_861887_cl8_P.2_2020-11-16:0.3903)Branch1240:0.017994)Branch1337:0.057146)Branch1637:0.04918)Branch1950:0.036818,(5622-EPI_ISL_2249435_cl8_P.2_2021-02-15:0.8307,(4671-EPI_ISL_2157598_cl8_P.2_2021-04-09:0.61986,(1087-EPI_ISL_1219137_cl8_P.2_2021-01-21:0.46026,4669-EPI_ISL_2157596_cl8_P.2_2021-03-12:0.47608)Branch795:0.12875)Branch1321:0.12814)Branch2055:0.021882)Branch2222:0.0064159)Branch2269:0.088957,((1305-EPI_ISL_1445107_cl8_P.2_2021-03-08:0.57067,4677-EPI_ISL_2170901_cl8_P.2_2021-03-03:0.56466)Branch2265:0.06902,(((1260-EPI_ISL_1381058_cl8_P.2_2021-02-10:0.62416,1632-EPI_ISL_1468467_cl8_P.2_2021-01-30:0.49831)Branch2197:0.034362,(((974-EPI_ISL_1213284_cl8_P.2_2021-02-01:0.29949,5462-EPI_ISL_2241569_cl8_P.2_2020-12-25:0.37228)Branch1428:0.037527,(5474-EPI_ISL_2241583_cl8_P.2_2021-02-10:0.37914,(5428-EPI_ISL_2241523_cl8_P.2_2020-12-16:0.36787,5473-EPI_ISL_2241582_cl8_P.2_2021-02-22:0.40465)Branch1192:0.058213)Branch1475:0.028096)Branch1634:0.08895,(1056-EPI_ISL_1213436_cl8_P.2_2021-01-12:0.47521,(1000-EPI_ISL_1213336_cl8_P.2_2021-01-27:0.44082,1053-EPI_ISL_1213431_cl8_P.2_2021-01-13:0.39928)Branch1550:0.041054)Branch1803:0.057767)Branch2203:0.034042)Branch2434:0.033774,(1221-EPI_ISL_1358294_cl8_P.2_2021-02-11:0.60337,(2690-EPI_ISL_1821243_cl8_P.2_2021-03-11:0.34338,(2650-EPI_ISL_1795424_cl8_P.2_2021-03-24:0.23968,6716-EPI_ISL_2345598_cl8_P.2_2021-03-24:0.24099)Branch490:0.11218)Branch776:0.31873)Branch2559:0.014989)Branch2659:0.011556)Branch2734:0.021873)Branch2873:0.068335,((1817-EPI_ISL_1493584_cl8_P.2_2021-02-12:0.65332,(5580-EPI_ISL_2249377_cl8_P.2_2021-01-31:0.60981,(8049-EPI_ISL_770553_cl8_P.2_2020-11-24:0.25662,8050-EPI_ISL_770554_cl8_P.2_2020-11-27:0.26218)Branch662:0.292)Branch2079:0.15253)Branch3087:0.021889,(((5617-EPI_ISL_2249430_cl8_P.2_2021-02-27:0.69877,((1109-EPI_ISL_1239139_cl8_P.2_2021-01-15:0.69505,(1110-EPI_ISL_1240640_cl8_P.2_2020-12-01:0.35493,1111-EPI_ISL_1240641_cl8_P.2_2020-12-12:0.53449)Branch1490:0.19465)Branch2764:0.019919,(((5471-EPI_ISL_2241580_cl8_P.2_2021-01-14:0.71573,(5582-EPI_ISL_2249381_cl8_P.2_2021-01-09:0.74308,(908-EPI_ISL_1201892_cl8_P.2_2021-01-27:0.59752,(5571-EPI_ISL_2249359_cl8_P.2_2021-01-03:0.54985,((5589-EPI_ISL_2249391_cl8_P.2_2021-01-02:0.37692,5745-EPI_ISL_2293008_cl8_P.2_2021-01-29:0.3389)Branch1343:0.13462,((4786-EPI_ISL_2187788_cl8_P.2_2021-02-12:0.40915,8549-EPI_ISL_918527_cl8_P.2_2020-12-07:0.26236)Branch1701:0.061954,(5532-EPI_ISL_2245193_cl8_P.2_2021-01-26:0.44778,8686-EPI_ISL_983867_cl8_P.2_2021-02-01:0.55749)Branch1759:0.051886)Branch2087:0.0077932)Branch2143:0.014093)Branch2246:0.0073253)Branch2293:0.028273)Branch2491:0.021699)Branch2626:0.016246,((((8581-EPI_ISL_918559_cl8_P.2_2021-01-03:0.59298,(855-EPI_ISL_1182605_cl8_P.2_2020-12-04:0.58219,5584-EPI_ISL_2249383_cl8_P.2_2021-02-04:0.66923)Branch2160:0.020508)Branch2300:0.021059,(5476-EPI_ISL_2241585_cl8_P.2_2021-02-13:0.54819,(5612-EPI_ISL_2249424_cl8_P.2_2021-01-11:0.51994,((5740-EPI_ISL_2292995_cl8_P.2_2021-01-18:0.43931,8559-EPI_ISL_918537_cl8_P.2_2021-01-07:0.40268)Branch1730:0.066487,((824-EPI_ISL_1182557_cl8_P.2_2021-01-24:0.44332,5613-EPI_ISL_2249425_cl8_P.2_2021-01-16:0.37949)Branch1943:0.012877,((1100-EPI_ISL_1239128_cl8_P.2_2021-01-08:0.40381,5475-EPI_ISL_2241584_cl8_P.2_2021-01-15:0.48864)Branch1910:0.011363,(1096-EPI_ISL_1239124_cl8_P.2_2021-01-05:0.38543,((866-EPI_ISL_1182618_cl8_P.2_2020-11-23:0.36099,(5832-EPI_ISL_2308418_cl8_P.2_2020-11-23:0.31256,(5444-EPI_ISL_2241551_cl8_P.2_2020-12-10:0.17266,5769-EPI_ISL_2298745_cl8_P.2_2020-12-23:0.15062)Branch1086:0.10374)Branch1608:0.030645)Branch1777:0.020416,(843-EPI_ISL_1182589_cl8_P.2_2020-12-17:0.37462,((5598-EPI_ISL_2249406_cl8_P.2_2020-11-20:0.3152,(5603-EPI_ISL_2249412_cl8_P.2_2020-12-06:0.15524,5606-EPI_ISL_2249415_cl8_P.2_2020-12-12:0.16717)Branch1087:0.058419)Branch1368:0.065717,(5554-EPI_ISL_2249333_cl8_P.2_2021-01-20:0.31333,((5436-EPI_ISL_2241539_cl8_P.2_2020-11-27:0.15665,8575-EPI_ISL_918553_cl8_P.2_2020-12-08:0.18434)Branch982:0.09055,((5550-EPI_ISL_2248780_cl8_P.2_2020-12-15:0.16628,(846-EPI_ISL_1182593_cl8_P.2_2020-12-13:0,851-EPI_ISL_1182600_cl8_P.2_2020-12-06:0)Branch603:0.14964)Branch1061:0.054634,(5440-EPI_ISL_2241546_cl8_P.2_2020-11-25:0.23952,8562-EPI_ISL_918540_cl8_P.2_2020-12-14:0.24205)Branch1197:0.02688)Branch1329:0.018907)Branch1408:0.029136)Branch1564:0.026586)Branch1713:0.017678)Branch1816:0.013717)Branch1884:0.014427)Branch1981:0.00097795)Branch1987:0.00683)Branch2035:0.015803)Branch2142:0.021095)Branch2285:0.015754)Branch2386:0.0079183)Branch2440:0.017269,(1112-EPI_ISL_1240642_cl8_P.2_2021-03-01:0.65575,(((5630-EPI_ISL_2249449_cl8_P.2_2021-02-03:0.5029,(8560-EPI_ISL_918538_cl8_P.2_2021-01-07:0.28614,8565-EPI_ISL_918543_cl8_P.2_2021-01-13:0.33553)Branch968:0.18796)Branch1977:0.045767,(((1904-EPI_ISL_1520113_cl8_P.2_2021-02-05:0.47974,((1775-EPI_ISL_1469757_cl8_P.2_2020-11-26:0.37369,(1706-EPI_ISL_1469639_cl8_P.2_2020-11-26:0.28449,(1652-EPI_ISL_1469568_cl8_P.2_2020-11-10:0.14868,1768-EPI_ISL_1469743_cl8_P.2_2020-11-15:0.12679)Branch806:0.094978)Branch1166:0.030633)Branch1319:0.071246,(((5822-EPI_ISL_2308408_cl8_P.2_2020-12-02:0.24267,5862-EPI_ISL_2308450_cl8_P.2_2021-01-24:0.27394)Branch1219:0.052233,(5607-EPI_ISL_2249417_cl8_P.2_2020-12-18:0.28025,5833-EPI_ISL_2308419_cl8_P.2_2020-11-23:0.28447)Branch1237:0.04942)Branch1476:0.010518,(5859-EPI_ISL_2308447_cl8_P.2_2020-12-21:0.35426,(5873-EPI_ISL_2308461_cl8_P.2_2021-01-04:0.35213,(849-EPI_ISL_1182597_cl8_P.2_2020-12-07:0.27645,(5836-EPI_ISL_2308422_cl8_P.2_2020-12-06:0.23032,5846-EPI_ISL_2308432_cl8_P.2_2021-01-20:0.24176)Branch1051:0.047383)Branch1285:0.019573)Branch1382:0.020976)Branch1482:0.0096504)Branch1536:0.026976)Branch1689:0.036558)Branch1898:0.040783,((1657-EPI_ISL_1469574_cl8_P.2_2020-11-01:0.33448,1743-EPI_ISL_1469691_cl8_P.2_2020-10-25:0.42791)Branch1401:0.12221,(5629-EPI_ISL_2249448_cl8_P.2_2021-01-31:0.42206,((5578-EPI_ISL_2249374_cl8_P.2_2021-01-17:0.37672,(8057-EPI_ISL_770561_cl8_P.2_2020-11-24:0.26517,8091-EPI_ISL_770595_cl8_P.2_2020-11-25:0.24179)Branch1130:0.087979)Branch1563:0.069501,(5602-EPI_ISL_2249411_cl8_P.2_2020-12-05:0.38346,(1104-EPI_ISL_1239132_cl8_P.2_2021-01-20:0.32764,(864-EPI_ISL_1182616_cl8_P.2_2020-11-24:0.30046,(865-EPI_ISL_1182617_cl8_P.2_2020-11-23:0.28073,(1756-EPI_ISL_1469715_cl8_P.2_2020-10-22:0.25388,5594-EPI_ISL_2249400_cl8_P.2_2021-01-15:0.25702)Branch1405:0.01423)Branch1477:0.019857)Branch1591:0.019528)Branch1700:0.026977)Branch1852:0.018181)Branch1960:0.012916)Branch2048:0.011948)Branch2125:0.0071042)Branch2180:0.011737,((822-EPI_ISL_1182553_cl8_P.2_2021-02-02:0.46397,(5561-EPI_ISL_2249341_cl8_P.2_2020-11-27:0.39109,5747-EPI_ISL_2293012_cl8_P.2_2021-02-15:0.44539)Branch1232:0.084648)Branch1675:0.087519,((2011-EPI_ISL_1583691_cl8_P.2_2021-02-27:0.4865,(825-EPI_ISL_1182558_cl8_P.2_2021-01-24:0.21585,839-EPI_ISL_1182582_cl8_P.2_2020-12-26:0.19147)Branch941:0.13945)Branch1616:0.082167,((5515-EPI_ISL_2245105_cl8_P.2_2020-12-07:0.4065,(8551-EPI_ISL_918529_cl8_P.2_2020-12-19:0.19608,8552-EPI_ISL_918530_cl8_P.2_2020-12-19:0.15883)Branch387:0.38012)Branch1721:0.047158,((863-EPI_ISL_1182615_cl8_P.2_2020-11-25:0.42832,868-EPI_ISL_1182620_cl8_P.2_2020-11-21:0.41896)Branch1638:0.038434,(829-EPI_ISL_1182563_cl8_P.2_2021-01-17:0.35851,(1107-EPI_ISL_1239135_cl8_P.2_2020-11-29:0.41056,(835-EPI_ISL_1182574_cl8_P.2_2021-01-04:0.3368,(5638-EPI_ISL_2249458_cl8_P.2_2020-11-16:0.28819,(1103-EPI_ISL_1239131_cl8_P.2_2020-11-29:0.30236,(5555-EPI_ISL_2249334_cl8_P.2_2020-12-11:0.16579,(854-EPI_ISL_1182604_cl8_P.2_2020-12-04:0.17294,5641-EPI_ISL_2249461_cl8_P.2_2021-01-08:0.14196)Branch943:0.011601)Branch981:0.043768)Branch1191:0.031521)Branch1344:0.02917)Branch1479:0.01901)Branch1588:0.025216)Branch1731:0.024763)Branch1867:0.021451)Branch2009:0.017031)Branch2122:0.016232)Branch2242:0.0027712)Branch2261:0.005546)Branch2292:0.016919,(1902-EPI_ISL_1520111_cl8_P.2_2021-02-19:0.58279,5642-EPI_ISL_2249463_cl8_P.2_2021-01-13:0.55969)Branch2344:0.009891)Branch2399:0.014591)Branch2501:0.0077099)Branch2553:0.014149,(((1618-EPI_ISL_1468452_cl8_P.2_2021-01-26:0.61679,(1239-EPI_ISL_1358316_cl8_P.2_2021-01-06:0.35444,2675-EPI_ISL_1821228_cl8_P.2_2021-01-27:0.46347)Branch1520:0.054634)Branch1846:0.10447,(((5268-EPI_ISL_2209584_cl8_P.2_2021-03-25:0,5972-EPI_ISL_2344673_cl8_P.2_2021-03-25:0)Branch220:0.38078,(2628-EPI_ISL_1795402_cl8_P.2_2021-03-25:0.17395,5973-EPI_ISL_2344676_cl8_P.2_2021-03-25:0.20717)Branch443:0.23766)Branch1163:0.17593,(5738-EPI_ISL_2292993_cl8_P.2_2021-01-15:0.30917,(5572-EPI_ISL_2249360_cl8_P.2_2021-01-15:0.16672,5742-EPI_ISL_2292997_cl8_P.2_2021-01-28:0.16143)Branch815:0.091858)Branch1170:0.17975)Branch2192:0.055919)Branch2563:0.011337,((1906-EPI_ISL_1520115_cl8_P.2_2021-02-05:0.53841,(5564-EPI_ISL_2249345_cl8_P.2_2020-12-23:0.3037,5639-EPI_ISL_2249459_cl8_P.2_2021-01-01:0.34728)Branch868:0.19691)Branch1839:0.11603,(5739-EPI_ISL_2292994_cl8_P.2_2021-01-20:0.44096,(5588-EPI_ISL_2249390_cl8_P.2_2021-02-03:0.5067,5640-EPI_ISL_2249460_cl8_P.2_2021-01-05:0.36407)Branch1492:0.069762)Branch1905:0.10187)Branch2608:0.0030072)Branch2628:0.0016265)Branch2643:0.014779)Branch2738:0.01557,(((1105-EPI_ISL_1239133_cl8_P.2_2020-12-28:0.54001,2007-EPI_ISL_1583667_cl8_P.2_2021-02-10:0.56039)Branch2227:0.072747,((834-EPI_ISL_1182573_cl8_P.2_2021-01-04:0.54845,(552-EPI_ISL_1171639_cl8_P.2_2021-01-12:0.23681,5531-EPI_ISL_2245192_cl8_P.2_2021-01-12:0.26839)Branch1066:0.22108)Branch2379:0.038574,((5461-EPI_ISL_2241568_cl8_P.2_2021-01-22:0.53465,(5413-EPI_ISL_2241499_cl8_P.2_2020-12-18:0.28224,5441-EPI_ISL_2241548_cl8_P.2_2021-01-21:0.36733)Branch1426:0.086252)Branch1918:0.076689,(5453-EPI_ISL_2241560_cl8_P.2_2021-01-21:0.50391,(5464-EPI_ISL_2241571_cl8_P.2_2021-01-12:0.50794,(1101-EPI_ISL_1239129_cl8_P.2_2021-02-09:0.28556,1102-EPI_ISL_1239130_cl8_P.2_2021-02-09:0.31958)Branch1080:0.15812)Branch1927:0.033641)Branch2170:0.040417)Branch2444:0.029137)Branch2629:0.013474)Branch2716:0.0080764,((5418-EPI_ISL_2241512_cl8_P.2_2021-01-09:0.53536,5851-EPI_ISL_2308439_cl8_P.2_2021-02-22:0.57512)Branch2213:0.080736,(5415-EPI_ISL_2241506_cl8_P.2_2021-01-14:0.54385,(2066-EPI_ISL_1626007_cl8_P.2_2021-02-28:0.42119,(5466-EPI_ISL_2241573_cl8_P.2_2021-01-15:0.40708,5775-EPI_ISL_2298757_cl8_P.2_2021-01-22:0.36695)Branch1679:0.070403)Branch2112:0.062341)Branch2529:0.032612)Branch2737:0.0052904)Branch2768:0.010641)Branch2827:0.0085168)Branch2889:0.0074651)Branch2929:0.02363,((546-EPI_ISL_1171628_cl8_P.2_2021-01-22:0.43019,1193-EPI_ISL_1303535_cl8_P.2_2021-02-15:0.522)Branch1527:0.21531,(5636-EPI_ISL_2249456_cl8_P.2_2021-02-19:0.52553,(1621-EPI_ISL_1468455_cl8_P.2_2021-01-31:0.29563,(1612-EPI_ISL_1468446_cl8_P.2_2021-02-11:0.19766,(1610-EPI_ISL_1468444_cl8_P.2_2021-02-03:0.13516,1932-EPI_ISL_1533698_cl8_P.2_2021-02-10:0.12412)Branch546:0.095068)Branch801:0.037298)Branch908:0.17624)Branch1826:0.16763)Branch2939:0.02179)Branch3063:0.019083,(((902-EPI_ISL_1196300_cl8_P.2_2021-02-04:0.47603,1928-EPI_ISL_1533693_cl8_P.2_2021-01-22:0.46055)Branch2145:0.11646,(996-EPI_ISL_1213329_cl8_P.2_2021-01-28:0.60149,((989-EPI_ISL_1213315_cl8_P.2_2021-01-29:0.49868,(1014-EPI_ISL_1213357_cl8_P.2_2021-01-26:0.58257,(1051-EPI_ISL_1213427_cl8_P.2_2021-01-13:0.52657,(1017-EPI_ISL_1213362_cl8_P.2_2021-01-26:0.41886,(1007-EPI_ISL_1213345_cl8_P.2_2021-01-26:0.48232,(1012-EPI_ISL_1213353_cl8_P.2_2021-01-26:0.34917,(992-EPI_ISL_1213322_cl8_P.2_2021-01-29:0.25262,1013-EPI_ISL_1213355_cl8_P.2_2021-01-26:0.26373)Branch1156:0.066017)Branch1491:0.041171)Branch1743:0.037451)Branch1992:0.010476)Branch2068:0.031984)Branch2299:0.0033955)Branch2325:0.029637,((1010-EPI_ISL_1213350_cl8_P.2_2021-01-26:0.3649,1018-EPI_ISL_1213364_cl8_P.2_2021-01-26:0.35912)Branch1267:0.17614,(4185-EPI_ISL_2017465_cl8_P.2_2021-01-05:0.4034,(536-EPI_ISL_1164992_cl8_P.2_2021-01-06:0.38897,5437-EPI_ISL_2241540_cl8_P.2_2020-12-22:0.33177)Branch1825:0.017788)Branch1928:0.065333)Branch2384:0.021103)Branch2527:0.030689)Branch2728:0.030848)Branch2920:0.030884,(((942-EPI_ISL_1213227_cl8_P.2_2021-02-10:0.56406,2014-EPI_ISL_1583703_cl8_P.2_2020-06-26:0.50987)Branch|2021:0.13766,(1020-EPI_ISL_1213367_cl8_P.2_2021-01-25:0.60241,(5455-EPI_ISL_2241562_cl8_P.2_2021-01-08:0.55634,(5371-EPI_ISL_2221860_cl8_P.2_2021-01-03:0.61492,(1022-EPI_ISL_1213370_cl8_P.2_2021-01-25:0.38597,1041-EPI_ISL_1213406_cl8_P.2_2021-01-21:0.42917)Branch1203:0.083455)Branch1661:0.083906)Branch2234:0.019313)Branch2367:0.093945)Branch2961:0.013835,(((978-EPI_ISL_1213293_cl8_P.2_2021-02-01:0.55459,(5451-EPI_ISL_2241558_cl8_P.2_2021-02-09:0.31252,5467-EPI_ISL_2241574_cl8_P.2_2020-12-11:0.30879)Branch999:0.15933)Branch1831:0.1266,(1011-EPI_ISL_1213352_cl8_P.2_2021-01-26:0.504,1016-EPI_ISL_1213360_cl8_P.2_2021-01-26:0.43355)Branch1854:0.11706)Branch2690:0.050997,(((342-EPI_ISL_1096129_cl8_P.2_2021-02-08:0.54173,3848-EPI_ISL_1967157_cl8_P.2_2021-04-05:0.61987)Branch2639:0.027558,(969-EPI_ISL_1213275_cl8_P.2_2021-02-01:0.65187,(7933-EPI_ISL_717938_cl8_P.2_2020-10-29:0.46998,8514-EPI_ISL_906072_cl8_P.2_2021-01-19:0.49404)Branch2472:0.026799)Branch2648:0.026881)Branch2821:0.021297,(((327-EPI_ISL_1086374_cl8_P.2_2021-01-04:0.51235,((970-EPI_ISL_1213277_cl8_P.2_2021-02-01:0.32959,((991-EPI_ISL_1213320_cl8_P.2_2021-01-29:0.10791,1015-EPI_ISL_1213358_cl8_P.2_2021-01-26:0.098089)Branch473:0.10856,(971-EPI_ISL_1213279_cl8_P.2_2021-02-01:0.23253,973-EPI_ISL_1213282_cl8_P.2_2021-02-01:0.2098)Branch659:0.027838)Branch738:0.033277)Branch833:0.12982,(531-EPI_ISL_1164987_cl8_P.2_2021-01-11:0.30725,990-EPI_ISL_1213319_cl8_P.2_2021-01-29:0.30663)Branch1083:0.067218)Branch1413:0.12378)Branch2215:0.047397,(3360-EPI_ISL_1966572_cl8_P.2_2021-04-05:0.60996,(5997-EPI_ISL_2344712_cl8_P.2_2021-04-12:0.41015,7926-EPI_ISL_717931_cl8_P.2_2020-10-27:0.39916)Branch1834:0.078173)Branch2369:0.02649)Branch2549:0.057209,((1006-EPI_ISL_1213344_cl8_P.2_2021-01-26:0.5475,(1009-EPI_ISL_1213348_cl8_P.2_2021-01-26:0.48738,(1030-EPI_ISL_1213386_cl8_P.2_2021-01-24:0.56748,((8053-EPI_ISL_770557_cl8_P.2_2020-11-24:0.23055,8115-EPI_ISL_770619_cl8_P.2_2020-11-27:0.27405)Branch841:0.25199,(1058-EPI_ISL_1213439_cl8_P.2_2021-01-09:0.5028,(((8056-EPI_ISL_770560_cl8_P.2_2020-11-24:0.26478,8089-EPI_ISL_770593_cl8_P.2_2020-11-25:0.31653)Branch1092:0.10674,((8124-EPI_ISL_770628_cl8_P.2_2020-11-28:0.31527,((8087-EPI_ISL_770591_cl8_P.2_2020-11-25:0.20295,(8117-EPI_ISL_770621_cl8_P.2_2020-11-27:0.14257,8121-EPI_ISL_770625_cl8_P.2_2020-11-27:0.16526)Branch713:0.022143)Branch773:0.056687,(8060-EPI_ISL_770564_cl8_P.2_2020-11-24:0.26504,8116-EPI_ISL_770620_cl8_P.2_2020-11-27:0.22656)Branch850:0.03136)Branch949:0.041298)Branch1139:0.065402,(8099-EPI_ISL_770603_cl8_P.2_2020-11-26:0.30616,(8055-EPI_ISL_770559_cl8_P.2_2020-11-24:0.19176,8098-EPI_ISL_770602_cl8_P.2_2020-11-26:0.23888)Branch869:0.099989)Branch1340:0.027347)Branch1469:0.032666)Branch1660:0.052877,(((7931-EPI_ISL_717936_cl8_P.2_2020-10-29:0.26663,8067-EPI_ISL_770571_cl8_P.2_2020-11-25:0.32384)Branch1484:0.053787,(935-EPI_ISL_1213213_cl8_P.2_2021-01-10:0.31903,(4103-EPI_ISL_2017262_cl8_P.2_2020-12-29:0.25391,8040-EPI_ISL_755651_cl8_P.2_2020-12-10:0.29541)Branch1606:0.017596)Branch1705:0.017275)Branch1810:0.015158,(8080-EPI_ISL_770584_cl8_P.2_2020-11-24:0.39479,(((8118-EPI_ISL_770622_cl8_P.2_2020-11-27:0.23126,(8088-EPI_ISL_770592_cl8_P.2_2020-11-25:0,8101-EPI_ISL_770605_cl8_P.2_2020-11-26:0)Branch406:0.21152)Branch954:0.076831,(8090-EPI_ISL_770594_cl8_P.2_2020-11-25:0.2272,(8092-EPI_ISL_770596_cl8_P.2_2020-11-25:0.10188,(8103-EPI_ISL_770607_cl8_P.2_2020-11-26:0.10232,8120-EPI_ISL_770624_cl8_P.2_2020-11-27:0.10682)Branch721:0.011212)Branch750:0.072042)Branch974:0.071365)Branch1327:0.0867,(8064-EPI_ISL_770568_cl8_P.2_2020-11-25:0.35778,((8102-EPI_ISL_770606_cl8_P.2_2020-11-26:0.061886,8112-EPI_ISL_770616_cl8_P.2_2020-11-27:0.05866)Branch612:0.12238,(8066-EPI_ISL_770570_cl8_P.2_2020-11-24:0.15414,8100-EPI_ISL_770604_cl8_P.2_2020-11-26:0.15881)Branch805:0.052993)Branch973:0.091153)Branch1415:0.066527)Branch1809:0.004896)Branch1840:0.010332)Branch1892:0.014555)Branch2001:0.019626)Branch2141:0.0099959)Branch2214:0.012728)Branch2305:0.016962)Branch2422:0.014147)Branch2519:0.040713,(1062-EPI_ISL_1213446_cl8_P.2_2020-12-10:0.45546,(1047-EPI_ISL_1213418_cl8_P.2_2021-01-19:0.49125,8442-EPI_ISL_861877_cl8_P.2_2020-11-11:0.44287)Branch2381:0.035628)Branch2610:0.02828)Branch2788:0.020484)Branch2918:0.0057483)Branch2943:0.0089314)Branch2998:0.0084808)Branch3049:0.0081708)Branch3093:0.013416)Branch3180:0.0071824)Branch3222:0.0089442)Branch3270:0.0060826,(((5560-EPI_ISL_2249340_cl8_P.2_2021-01-07:0.64687,(1108-EPI_ISL_1239136_cl8_P.2_2020-11-23:0.50629,4759-EPI_ISL_2187751_cl8_P.2_2021-01-29:0.50085)Branch2334:0.024156)Branch2496:0.12214,(521-EPI_ISL_1164976_cl8_P.2_2021-01-25:0.86258,(5787-EPI_ISL_2298791_cl8_P.2_2021-01-14:0.64396,(1128-EPI_ISL_1261696_cl8_P.2_2021-02-03:0.74373,((529-EPI_ISL_1164985_cl8_P.2_2021-01-15:0.55273,(526-EPI_ISL_1164982_cl8_P.2_2021-01-18:0.50818,(537-EPI_ISL_1164993_cl8_P.2_2021-01-02:0.4589,(520-EPI_ISL_1164975_cl8_P.2_2021-01-28:0.43739,4898-EPI_ISL_2187930_cl8_P.2_2021-03-31:0.47578)Branch1669:0.057378)Branch2046:0.02037)Branch2194:0.020639)Branch2349:0.028091,((((8323-EPI_ISL_848560_cl8_P.2_2020-10-19:0,8368-EPI_ISL_848607_cl8_P.2_2020-10-16:0)Branch365:0.40732,(422-EPI_ISL_1121325_cl8_P.2_2021-01-19:0.4395,527-EPI_ISL_1164983_cl8_P.2_2021-01-17:0.48589)Branch1710:0.024129)Branch1855:0.034536,(5540-EPI_ISL_2248765_cl8_P.2_2021-01-19:0.68456,8435-EPI_ISL_861870_cl8_P.2_2020-10-23:0.49527)Branch1994:0.01375)Branch2086:0.048951,(((5516-EPI_ISL_2245106_cl8_P.2_2020-12-21:0.53756,(5500-EPI_ISL_2245072_cl8_P.2_2020-12-28:0.4158,((5493-EPI_ISL_2245064_cl8_P.2_2020-12-15:0.39204,5494-EPI_ISL_2245065_cl8_P.2_2020-11-19:0.37673)Branch1160:0.07788,(5497-EPI_ISL_2245068_cl8_P.2_2020-12-05:0.38237,(5508-EPI_ISL_2245092_cl8_P.2_2020-11-23:0.33504,(5496-EPI_ISL_2245067_cl8_P.2_2020-12-05:0.28146,5502-EPI_ISL_2245077_cl8_P.2_2020-11-26:0.36275)Branch1078:0.044044)Branch1292:0.028914)Branch1427:0.023714)Branch1559:0.027248)Branch1720:0.047965)Branch2022:0.039761,(((5499-EPI_ISL_2245070_cl8_P.2_2020-12-17:0.34717,5553-EPI_ISL_2248786_cl8_P.2_2020-12-15:0.32735)Branch732:0.24687,(5786-EPI_ISL_2298790_cl8_P.2_2021-01-11:0.45815,(4088-EPI_ISL_2017245_cl8_P.2_2020-12-08:0.23323,4134-EPI_ISL_2017310_cl8_P.2_2021-01-05:0.20163)Branch611:0.26617)Branch1723:0.020428)Branch1845:0.059962,(((5797-EPI_ISL_2298816_cl8_P.2_2021-02-08:0.30974,8583-EPI_ISL_918561_cl8_P.2_2021-01-10:0.35762)Branch1001:0.18081,((8579-EPI_ISL_918557_cl8_P.2_2021-01-02:0.41016,(8580-EPI_ISL_918558_cl8_P.2_2021-01-02:0.3517,(8577-EPI_ISL_918555_cl8_P.2_2020-12-23:0.33346,(8548-EPI_ISL_918526_cl8_P.2_2020-12-06:0.32769,(5770-EPI_ISL_2298747_cl8_P.2_2020-12-07:0.27453,(8571-EPI_ISL_918549_cl8_P.2_2021-01-05:0.21973,8582-EPI_ISL_918560_cl8_P.2_2021-01-09:0.16335)Branch846:0.060089)Branch1060:0.024256)Branch1184:0.015865)Branch1262:0.030695)Branch1400:0.019239)Branch1498:0.045737,(5794-EPI_ISL_2298808_cl8_P.2_2021-02-05:0.48014,(5495-EPI_ISL_2245066_cl8_P.2_2020-11-19:0.49916,5542-EPI_ISL_2248767_cl8_P.2_2021-01-28:0.37372)Branch1436:0.042499)Branch1673:0.015663)Branch1766:0.032654)Branch1965:0.01455,((5538-EPI_ISL_2248762_cl8_P.2_2021-01-04:0.48633,(4655-EPI_ISL_2157573_cl8_P.2_2020-12-03:0.5081,(1561-EPI_ISL_1465255_cl8_P.2_2021-02-06:0.56177,(8171-EPI_ISL_792560_cl8_P.2_2020-11-06:0.32213,8173-EPI_ISL_792562_cl8_P.2_2020-10-13:0.3545)Branch1244:0.046874)Branch1463:0.035065)Branch1659:0.01916)Branch1778:0.031351,(5549-EPI_ISL_2248775_cl8_P.2_2020-12-20:0.47234,(8567-EPI_ISL_918545_cl8_P.2_2021-01-06:0.50622,(8538-EPI_ISL_918516_cl8_P.2_2020-11-23:0.30615,8556-EPI_ISL_918534_cl8_P.2_2020-12-21:0.4713)Branch1024:0.11383)Branch1592:0.042388)Branch1842:0.020583)Branch1970:0.013752)Branch2066:0.027143)Branch2258:0.0074371)Branch2307:0.017486,((4128-EPI_ISL_2017302_cl8_P.2_2020-12-22:0.31739,(1175-EPI_ISL_1303511_cl8_P.2_2021-01-27:0.5066,1179-EPI_ISL_1303516_cl8_P.2_2021-01-14:0.42921)Branch1050:0.076479)Branch1433:0.14752,((5793-EPI_ISL_2298806_cl8_P.2_2021-02-02:0.5242,5802-EPI_ISL_2298826_cl8_P.2_2021-02-26:0.61568)Branch2029:0.028039,(5789-EPI_ISL_2298799_cl8_P.2_2021-01-18:0.47709,(5777-EPI_ISL_2298767_cl8_P.2_2021-01-29:0.45545,(5791-EPI_ISL_2298803_cl8_P.2_2021-01-30:0.44238,(5503-EPI_ISL_2245079_cl8_P.2_2020-12-26:0.34401,(5792-EPI_ISL_2298804_cl8_P.2_2021-02-02:0.31652,((5552-EPI_ISL_2248785_cl8_P.2_2020-12-02:0.25584,5776-EPI_ISL_2298760_cl8_P.2_2020-12-11:0.20513)Branch1096:0.043771,(8574-EPI_ISL_918552_cl8_P.2_2020-12-04:0.25215,(5551-EPI_ISL_2248784_cl8_P.2_2020-11-22:0.15456,(5790-EPI_ISL_2298800_cl8_P.2_2021-01-28:0.077836,8578-EPI_ISL_918556_cl8_P.2_2020-12-26:0.084123)Branch699:0.066352)Branch875:0.054045)Branch1100:0.042336)Branch1313:0.025353)Branch1425:0.0095784)Branch1474:0.053696)Branch1783:0.031105)Branch1969:0.023695)Branch2131:0.013378)Branch2228:0.024288)Branch2389:0.0047168)Branch2423:0.00049804)Branch2425:0.016251)Branch2535:0.0047349)Branch2569:0.030534)Branch2762:0.04377)Branch3017:0.036627)Branch3235:0.0087119,(((5623-EPI_ISL_2249436_cl8_P.2_2021-02-16:0.66422,(5619-EPI_ISL_2249432_cl8_P.2_2021-03-08:0.48159,(5620-EPI_ISL_2249433_cl8_P.2_2021-03-11:0.4466,5621-EPI_ISL_2249434_cl8_P.2_2020-11-19:0.41772)Branch1410:0.046251)Branch1674:0.041442)Branch1919:0.17184,(4095-EPI_ISL_2017252_cl8_P.2_2020-12-03:0.59446,(4758-EPI_ISL_2187750_cl8_P.2_2021-01-28:0.58869,(322-EPI_ISL_1086050_cl8_P.2_2021-02-10:0.060823,5521-EPI_ISL_2245181_cl8_P.2_2021-02-10:0.053118)Branch373:0.49583)Branch2510:0.020915)Branch2653:0.068183)Branch3070:0.02822,(((8494-EPI_ISL_882657_cl8_P.2_2020-07-23:0.58765,(837-EPI_ISL_1182578_cl8_P.2_2020-12-29:0.67985,(7920-EPI_ISL_717924_cl8_P.2_2020-10-29:0.38035,(7938-EPI_ISL_717944_cl8_P.2_2020-11-03:0.13187,(7939-EPI_ISL_717945_cl8_P.2_2020-11-03:0.10628,7940-EPI_ISL_717946_cl8_P.2_2020-11-03:0.099003)Branch235:0.04926)Branch302:0.13267)Branch552:0.27273)Branch1648:0.096637)Branch2338:0.1247,(1046-EPI_ISL_1213417_cl8_P.2_2021-01-19:0.64222,4747-EPI_ISL_2187736_cl8_P.2_2021-01-22:0.6693)Branch2970:0.026035)Branch3125:0.010507,(((1825-EPI_ISL_1493593_cl8_P.2_2021-01-29:0.56911,(5374-EPI_ISL_2222881_cl8_P.2_2021-02-09:0.34433,(4720-EPI_ISL_2187707_cl8_P.2_2021-01-11:0.24565,(4118-EPI_ISL_2017280_cl8_P.2_2020-12-23:0.1846,4706-EPI_ISL_2187691_cl8_P.2_2021-01-06:0.19398)Branch759:0.053104)Branch911:0.036388)Branch1068:0.15981)Branch1948:0.17533,((((3202-EPI_ISL_1966393_cl8_P.2_2021-03-30:0.15485,3414-EPI_ISL_1966626_cl8_P.2_2021-04-05:0.14214)Branch449:0.36153,(1599-EPI_ISL_1468433_cl8_P.2_2020-12-01:0.43826,7942-EPI_ISL_717949_cl8_P.2_2020-11-03:0.35939)Branch1620:0.047841)Branch1913:0.1046,(4788-EPI_ISL_2187791_cl8_P.2_2021-02-15:0.58349,(8685-EPI_ISL_983864_cl8_P.2_2021-02-02:0.55167,(832-EPI_ISL_1182570_cl8_P.2_2021-01-10:0.33,1559-EPI_ISL_1465253_cl8_P.2_2021-02-10:0.42494)Branch1500:0.078923)Branch1957:0.085739)Branch2530:0.020738)Branch2662:0.051306,((7114-EPI_ISL_2346080_cl8_P.2_2020-11-16:0.5458,7116-EPI_ISL_2346082_cl8_P.2_2020-11-17:0.47545)Branch2657:0.050653,(4777-EPI_ISL_2187777_cl8_P.2_2021-02-08:0.54791,(4731-EPI_ISL_2187718_cl8_P.2_2021-01-15:0.52531,(4750-EPI_ISL_2187739_cl8_P.2_2021-01-22:0.38651,((533-EPI_ISL_1164989_cl8_P.2_2021-01-08:0.37036,894-EPI_ISL_1196289_cl8_P.2_2020-09-28:0.29489)Branch2237:0.036377,(525-EPI_ISL_1164981_cl8_P.2_2021-01-18:0.44882,(328-EPI_ISL_1086375_cl8_P.2_2020-12-28:0.46083,(((1148-EPI_ISL_1293065_cl8_P.2_2021-01-31:0.30018,(8423-EPI_ISL_861674_cl8_P.2_2020-12-16:0.23385,(1255-EPI_ISL_1381053_cl8_P.2_2021-02-11:0.12326,1256-EPI_ISL_1381054_cl8_P.2_2021-02-11:0.11588)Branch887:0.15446)Branch1632:0.03803)Branch1859:0.021496,(7943-EPI_ISL_717951_cl8_P.2_2020-11-04:0.31652,(4808-EPI_ISL_2187819_cl8_P.2_2021-02-24:0.31803,((5826-EPI_ISL_2308412_cl8_P.2_2021-01-02:0.16206,(4753-EPI_ISL_2187742_cl8_P.2_2021-01-25:0.16937,4849-EPI_ISL_2187872_cl8_P.2_2021-03-09:0.18044)Branch1128:0.018274)Branch1214:0.072662,(7935-EPI_ISL_717940_cl8_P.2_2020-10-30:0.23788,(4104-EPI_ISL_2017263_cl8_P.2_2020-12-22:0.22554,(4749-EPI_ISL_2187738_cl8_P.2_2021-01-22:0.18931,(4754-EPI_ISL_2187743_cl8_P.2_2021-01-25:0.18248,(4719-EPI_ISL_2187706_cl8_P.2_2021-01-11:0,4741-EPI_ISL_2187729_cl8_P.2_2021-01-20:0)Branch676:0.13175)Branch1125:0.024979)Branch1242:0.040034)Branch1431:0.014116)Branch1503:0.013165)Branch1584:0.02372)Branch1724:0.030579)Branch1895:0.014782)Branch2000:0.028218,(1131-EPI_ISL_1261699_cl8_P.2_2021-01-10:0.47145,(8317-EPI_ISL_833176_cl8_P.2_2020-12-17:0.351,(8316-EPI_ISL_833175_cl8_P.2_2020-12-22:0.39852,(1196-EPI_ISL_1303538_cl8_P.2_2021-02-15:0.32724,8077-EPI_ISL_770581_cl8_P.2_2020-11-24:0.35265)Branch1718:0.049687)Branch2031:0.0097965)Branch2095:0.0008042)Branch2100:0.012717)Branch2195:0.01211)Branch2277:0.015225)Branch2377:0.014824)Branch2476:0.0057299)Branch2509:0.0251)Branch2670:0.0060453)Branch2710:0.040251)Branch2949:0.0030795)Branch2968:0.021789)Branch3094:0.012284,(((7133-EPI_ISL_2348598_cl8_P.2_2021-02-11:0.74638,(1735-EPI_ISL_1469682_cl8_P.2_2020-11-28:0.63659,4479-EPI_ISL_2139512_cl8_P.2_2021-03-15:0.74509)Branch2770:0.010713)Branch2836:0.032307,(1882-EPI_ISL_1498825_cl8_P.2_2021-02-17:0.69597,(5824-EPI_ISL_2308410_cl8_P.2_2021-01-18:0.55227,((1144-EPI_ISL_1293061_cl8_P.2_2021-02-05:0.41841,1153-EPI_ISL_1293071_cl8_P.2_2021-02-04:0.34563)Branch1302:0.18845,(5632-EPI_ISL_2249452_cl8_P.2_2021-02-09:0.51061,((1090-EPI_ISL_1239115_cl8_P.2_2020-12-27:0.39094,5610-EPI_ISL_2249422_cl8_P.2_2020-12-31:0.39854)Branch1601:0.069358,(1732-EPI_ISL_1469678_cl8_P.2_2020-11-29:0.38994,4108-EPI_ISL_2017267_cl8_P.2_2020-12-16:0.41482)Branch1818:0.030432)Branch2004:0.033779)Branch2232:0.038164)Branch2485:0.019225)Branch2599:0.063334)Branch2979:0.0074442)Branch3029:0.018493,((574-EPI_ISL_1171662_cl8_P.2_2021-02-15:0.56838,4740-EPI_ISL_2187728_cl8_P.2_2021-01-19:0.70622)Branch2905:0.032751,(((5591-EPI_ISL_2249396_cl8_P.2_2021-02-07:0.48974,(6512-EPI_ISL_2345385_cl8_P.2_2021-03-23:0.27176,(2634-EPI_ISL_1795408_cl8_P.2_2021-03-23:0.16666,(2632-EPI_ISL_1795406_cl8_P.2_2021-03-23:0,6510-EPI_ISL_2345382_cl8_P.2_2021-03-23:0)Branch161:0.16547)Branch411:0.095184)Branch617:0.27523)Branch1836:0.15003,(1769-EPI_ISL_1469744_cl8_P.2_2020-11-27:0.53762,8062-EPI_ISL_770566_cl8_P.2_2020-11-24:0.55308)Branch1932:0.12935)Branch2854:0.032583,(((8684-EPI_ISL_983863_cl8_P.2_2021-02-01:0.59311,(1218-EPI_ISL_1358291_cl8_P.2_2021-02-11:0.35617,1222-EPI_ISL_1358295_cl8_P.2_2021-02-11:0.34009)Branch883:0.18918)Branch1878:0.15017,(838-EPI_ISL_1182581_cl8_P.2_2020-12-28:0.60775,((7093-EPI_ISL_2346057_cl8_P.2_2021-01-07:0.21616,7097-EPI_ISL_2346061_cl8_P.2_2021-01-22:0.16669)Branch535:0.34914,(831-EPI_ISL_1182565_cl8_P.2_2021-01-14:0.54399,904-EPI_ISL_1201887_cl8_P.2_2021-01-23:0.5064)Branch1760:0.053358)Branch2108:0.096781)Branch2775:0.0273)Branch2938:0.014749,(((1143-EPI_ISL_1293060_cl8_P.2_2021-01-31:0.59999,(1636-EPI_ISL_1468472_cl8_P.2_2021-02-05:0.41982,5579-EPI_ISL_2249376_cl8_P.2_2021-01-10:0.4328)Branch2040:0.081963)Branch2601:0.045581,((557-EPI_ISL_1171644_cl8_P.2_2021-01-18:0.56608,(1613-EPI_ISL_1468447_cl8_P.2_2021-02-23:0.50824,((554-EPI_ISL_1171641_cl8_P.2_2021-01-29:0.41337,2672-EPI_ISL_1821225_cl8_P.2_2021-01-20:0.3791)Branch1833:0.045868,((826-EPI_ISL_1182559_cl8_P.2_2021-01-22:0.39845,8622-EPI_ISL_943607_cl8_P.2_2020-11-20:0.34849)Branch1420:0.075311,(847-EPI_ISL_1182594_cl8_P.2_2020-12-09:0.4003,4115-EPI_ISL_2017277_cl8_P.2_2020-12-22:0.36554)Branch1798:0.011416)Branch1864:0.040253)Branch2146:0.025218)Branch2326:0.031376)Branch2537:0.053193,(((1934-EPI_ISL_1533700_cl8_P.2_2021-02-11:0.65002,(4100-EPI_ISL_2017257_cl8_P.2_2020-12-22:0.37175,4711-EPI_ISL_2187698_cl8_P.2_2021-01-08:0.4533)Branch1471:0.15451)Branch2481:0.02732,((8052-EPI_ISL_770556_cl8_P.2_2020-11-23:0.54709,((8045-EPI_ISL_756294_cl8_P.2_2020-10-26:0.33693,(1617-EPI_ISL_1468451_cl8_P.2_2021-02-23:0.47094,((8437-EPI_ISL_861872_cl8_P.2_2020-11-13:0.33476,8445-EPI_ISL_861880_cl8_P.2_2020-11-13:0.27767)Branch888:0.14109,(1098-EPI_ISL_1239126_cl8_P.2_2020-12-18:0.34692,5893-EPI_ISL_2344427_cl8_P.2_2020-11-10:0.40701)Branch1350:0.045169)Branch1586:0.0036524)Branch1611:0.016727)Branch1711:0.10352,(4131-EPI_ISL_2017306_cl8_P.2_2021-02-18:0.64433,(913-EPI_ISL_1213163_cl8_P.2_2021-01-29:0.49155,(988-EPI_ISL_1213312_cl8_P.2_2021-01-29:0.42211,(1881-EPI_ISL_1498824_cl8_P.2_2021-02-17:0.43521,(77-EPI_ISL_1068108_cl8_P.2_2020-12-10:0.24096,1890-EPI_ISL_1499203_cl8_P.2_2020-11-10:0.22652)Branch1362:0.06289)Branch1695:0.038396)Branch1907:0.031804)Branch2121:0.03497)Branch2362:0.0063089)Branch2395:0.016309)Branch2506:0.01976,(2680-EPI_ISL_1821233_cl8_P.2_2021-02-09:0.5163,(299-EPI_ISL_1078999_cl8_P.2_2021-02-08:0.5172,(572-EPI_ISL_1171660_cl8_P.2_2021-02-15:0.55687,1185-EPI_ISL_1303524_cl8_P.2_2021-02-09:0.51133)Branch2452:0.013472)Branch2543:0.0028677)Branch2562:0.011951)Branch2637:0.0032807)Branch2660:0.019712,((5628-EPI_ISL_2249447_cl8_P.2_2021-01-25:0.62381,(842-EPI_ISL_1182588_cl8_P.2_2020-12-18:0.62212,845-EPI_ISL_1182592_cl8_P.2_2020-12-14:0.44613)Branch2216:0.057749)Branch2600:0.024156,(293-EPI_ISL_1078989_cl8_P.2_2021-01-11:0.56512,(1027-EPI_ISL_1213379_cl8_P.2_2021-01-25:0.58876,1939-EPI_ISL_1533705_cl8_P.2_2021-02-21:0.5176)Branch2359:0.04994)Branch2692:0.010804)Branch2761:0.0034941)Branch2780:0.014783)Branch2877:0.0021207)Branch2890:0.011507,((523-EPI_ISL_1164979_cl8_P.2_2021-01-19:0.66783,(8143-EPI_ISL_779155_cl8_P.2_2020-11-23:0.44663,(497-EPI_ISL_1163532_cl8_P.2_2021-01-00:0.48013,4282-EPI_ISL_2098666_cl8_P.2_2021-01-01:0.57262)Branch1647:0.035402)Branch1873:0.12695)Branch2760:0.025953,((4017-EPI_ISL_2003154_cl8_P.2_2020-12-02:0.44394,(550-EPI_ISL_1171637_cl8_P.2_2021-01-06:0.16652,5529-EPI_ISL_2245190_cl8_P.2_2021-01-06:0.17575)Branch545:0.29972)Branch1750:0.16622,(((5609-EPI_ISL_2249421_cl8_P.2_2021-01-04:0.55335,(1141-EPI_ISL_1293058_cl8_P.2_2021-01-29:0.48074,((1157-EPI_ISL_1293076_cl8_P.2_2021-02-08:0.55815,2677-EPI_ISL_1821230_cl8_P.2_2021-01-28:0.53576)Branch2380:0.021516,(1075-EPI_ISL_1219026_cl8_P.2_2021-01-28:0.48784,(((5820-EPI_ISL_2308406_cl8_P.2_2021-01-12:0.45103,5867-EPI_ISL_2308455_cl8_P.2_2021-01-09:0.39661)Branch1697:0.082407,(5861-EPI_ISL_2308449_cl8_P.2_2021-01-02:0.42297,(5870-EPI_ISL_2308458_cl8_P.2_2021-02-26:0.36191,((5860-EPI_ISL_2308448_cl8_P.2_2020-12-07:0.32147,(5842-EPI_ISL_2308428_cl8_P.2_2021-01-05:0.35688,(5844-EPI_ISL_2308430_cl8_P.2_2021-01-02:0.32249,(5863-EPI_ISL_2308451_cl8_P.2_2021-02-19:0.2789,((5848-EPI_ISL_2308435_cl8_P.2_2020-11-29:0.21749,(5839-EPI_ISL_2308425_cl8_P.2_2020-12-14:0.20371,5845-EPI_ISL_2308431_cl8_P.2_2020-12-01:0.18974)Branch1147:0.0043907)Branch1168:0.044916,(5837-EPI_ISL_2308423_cl8_P.2_2021-01-01:0.23143,(5853-EPI_ISL_2308441_cl8_P.2_2021-01-31:0.18123,(5852-EPI_ISL_2308440_cl8_P.2_2020-12-22:0.12331,5855-EPI_ISL_2308443_cl8_P.2_2020-12-14:0.11611)Branch919:0.043688)Branch1117:0.024189)Branch1231:0.031073)Branch1386:0.017573)Branch1465:0.020184)Branch1581:0.022756)Branch1712:0.0083926)Branch1761:0.024647,(5424-EPI_ISL_2241518_cl8_P.2_2021-01-07:0.42333,5834-EPI_ISL_2308420_cl8_P.2_2021-01-31:0.36895)Branch1770:0.022955)Branch1900:0.003927)Branch1922:0.021053)Branch2071:0.024487)Branch2247:0.022337,(1180-EPI_ISL_1303518_cl8_P.2_2021-02-10:0.4097,(856-EPI_ISL_1182606_cl8_P.2_2020-12-03:0.45178,(8570-EPI_ISL_918548_cl8_P.2_2021-01-07:0.46645,(844-EPI_ISL_1182590_cl8_P.2_2020-12-17:0.40272,5819-EPI_ISL_2308405_cl8_P.2_2021-01-21:0.38461)Branch2083:0.0087603)Branch2144:0.021668)Branch2291:0.0073389)Branch2348:0.0081274)Branch2391:0.010115)Branch2464:0.0095856)Branch2521:0.0061482)Branch2567:0.01492)Branch2658:0.010712,(((5539-EPI_ISL_2248764_cl8_P.2_2021-01-13:0.51494,((5419-EPI_ISL_2241513_cl8_P.2_2021-01-24:0.39424,5871-EPI_ISL_2308459_cl8_P.2_2020-12-07:0.32694)Branch1565:0.059335,(5843-EPI_ISL_2308429_cl8_P.2_2021-01-18:0.42562,5856-EPI_ISL_2308444_cl8_P.2_2021-01-10:0.47062)Branch1688:0.036225)Branch1903:0.043586)Branch2207:0.053752,((1189-EPI_ISL_1303530_cl8_P.2_2021-02-10:0.4746,1226-EPI_ISL_1358299_cl8_P.2_2021-02-09:0.45307)Branch2224:0.020475,(1155-EPI_ISL_1293073_cl8_P.2_2021-02-01:0.46267,8427-EPI_ISL_861679_cl8_P.2_2020-12-28:0.52377)Branch2252:0.016656)Branch2364:0.030247)Branch2572:0.019192,((1626-EPI_ISL_1468460_cl8_P.2_2021-02-17:0.19867,1627-EPI_ISL_1468461_cl8_P.2_2021-02-10:0.18016)Branch793:0.33345,(((4028-EPI_ISL_2003165_cl8_P.2_2021-03-26:0.53443,((8568-EPI_ISL_918546_cl8_P.2_2021-01-05:0.40668,(8541-EPI_ISL_918519_cl8_P.2_2020-12-15:0.19474,(8542-EPI_ISL_918520_cl8_P.2_2020-12-15:0.16096,8543-EPI_ISL_918521_cl8_P.2_2020-12-21:0.16923)Branch865:0.057571)Branch1099:0.1263)Branch1752:0.045609,(300-EPI_ISL_1079000_cl8_P.2_2021-02-05:0.40981,8430-EPI_ISL_861683_cl8_P.2_2021-01-04:0.36766)Branch1856:0.026048)Branch2027:0.025303)Branch2200:0.039746,(1089-EPI_ISL_1239113_cl8_P.2_2021-02-18:0.49108,(5611-EPI_ISL_2249423_cl8_P.2_2021-01-10:0.45432,(2044-EPI_ISL_1625980_cl8_P.2_2021-02-16:0.30605,(582-EPI_ISL_1171673_cl8_P.2_2021-02-02:0.24533,2060-EPI_ISL_1626000_cl8_P.2_2021-02-26:0.19647)Branch1082:0.048759)Branch1333:0.10048)Branch1885:0.07184)Branch2378:0.013194)Branch2467:0.0043783,(836-EPI_ISL_1182577_cl8_P.2_2020-12-29:0.47903,4022-EPI_ISL_2003159_cl8_P.2_2020-12-26:0.53583)Branch2490:0.0015979)Branch2497:0.018778)Branch2609:0.011866)Branch2688:0.0058581)Branch2724:0.0082775,((1903-EPI_ISL_1520112_cl8_P.2_2021-02-19:0.50408,2043-EPI_ISL_1625979_cl8_P.2_2021-02-16:0.53402)Branch2640:0.01992,((1622-EPI_ISL_1468456_cl8_P.2_2021-02-02:0.30812,1623-EPI_ISL_1468457_cl8_P.2_2021-02-02:0.30416)Branch1190:0.24901,(((1024-EPI_ISL_1213374_cl8_P.2_2021-01-25:0.39655,1035-EPI_ISL_1213395_cl8_P.2_2021-01-22:0.44457)Branch2088:0.045968,(1023-EPI_ISL_1213372_cl8_P.2_2021-01-25:0.5155,(1002-EPI_ISL_1213340_cl8_P.2_2021-01-27:0.384,7936-EPI_ISL_717941_cl8_P.2_2020-10-30:0.32887)Branch1822:0.046468)Branch2138:0.038368)Branch2403:0.031464,(4084-EPI_ISL_2017241_cl8_P.2_2020-12-07:0.42647,(1082-EPI_ISL_1219037_cl8_P.2_2021-01-21:0.35248,(1951-EPI_ISL_1533721_cl8_P.2_2021-03-06:0.42124,(1616-EPI_ISL_1468450_cl8_P.2_2021-02-09:0.086481,2037-EPI_ISL_1625973_cl8_P.2_2021-03-13:0.080812)Branch599:0.25602)Branch1617:0.060344)Branch1999:0.076792)Branch2514:0.016166)Branch2616:0.016444)Branch2723:0.0063584)Branch2765:0.0018952)Branch2774:0.012817)Branch2856:0.010985)Branch2919:0.0060776)Branch2945:0.013391)Branch3028:0.003086)Branch3045:0.0085476)Branch3092:0.0066749)Branch3130:0.0063236)Branch3174:0.0028172)Branch3191:0.0092643)Branch3242:0.0071427)Branch3275:0.0041028)Branch3299:0.0049077)Branch3324:0.0052703)Branch3344:0.0076423)Branch3382:0.0097576,((((8061-EPI_ISL_770565_cl8_P.2_2020-11-25:0.51072,(8369-EPI_ISL_848608_cl8_P.2_2020-08-11:0.38546,(8320-EPI_ISL_848557_cl8_P.2_2020-11-03:0.16422,(8367-EPI_ISL_848606_cl8_P.2_2020-10-23:0,(8321-EPI_ISL_848558_cl8_P.2_2020-10-21:0,8322-EPI_ISL_848559_cl8_P.2_2020-10-19:0)Branch262:0)Branch263:0.20096)Branch658:0.12867)Branch1094:0.092603)Branch1593:0.13326,((5509-EPI_ISL_2245093_cl8_P.2_2020-11-30:0.66022,((8539-EPI_ISL_918517_cl8_P.2_2020-11-10:0.42281,(8545-EPI_ISL_918523_cl8_P.2_2020-11-29:0.26683,8569-EPI_ISL_918547_cl8_P.2_2021-01-06:0.36443)Branch845:0.10165)Branch1277:0.044989,(5512-EPI_ISL_2245102_cl8_P.2_2021-01-01:0.40021,5514-EPI_ISL_2245104_cl8_P.2_2020-11-27:0.47862)Branch1342:0.031571)Branch1497:0.025343)Branch1642:0.078088,(5800-EPI_ISL_2298823_cl8_P.2_2021-02-26:0.63576,((8536-EPI_ISL_918514_cl8_P.2_2020-10-14:0.35631,(4732-EPI_ISL_2187719_cl8_P.2_2021-01-15:0,(4723-EPI_ISL_2187710_cl8_P.2_2021-01-13:0,4730-EPI_ISL_2187717_cl8_P.2_2021-01-15:0)Branch224:0)Branch225:0.43931)Branch1494:0.042688,((111-EPI_ISL_1068142_cl8_P.2_2020-12-03:0.36875,5537-EPI_ISL_2248761_cl8_P.2_2020-12-29:0.40293)Branch1204:0.087348,(1893-EPI_ISL_1499298_cl8_P.2_2020-11-04:0.44319,8550-EPI_ISL_918528_cl8_P.2_2020-12-07:0.44677)Branch1345:0.0604)Branch1672:0.013002)Branch1757:0.046337)Branch2064:0.014168)Branch2171:0.051074)Branch2536:0.12229,(2310-EPI_ISL_1786569_cl8_P.2_2021-03-05:0.63702,((2649-EPI_ISL_1795423_cl8_P.2_2021-03-23:0.18424,6701-EPI_ISL_2345583_cl8_P.2_2021-03-23:0.18591)Branch147:0.61813,(5369-EPI_ISL_2221767_cl8_P.2_2021-01-14:0.60109,(4091-EPI_ISL_2017248_cl8_P.2_2020-12-15:0.35336,(4117-EPI_ISL_2017279_cl8_P.2_2020-12-16:0.48402,(4766-EPI_ISL_2187759_cl8_P.2_2021-02-03:0.41056,(4098-EPI_ISL_2017255_cl8_P.2_2020-12-29:0.18877,4705-EPI_ISL_2187690_cl8_P.2_2021-01-05:0.21924)Branch731:0.12688)Branch1212:0.075298)Branch1618:0.049201)Branch1937:0.030682)Branch2173:0.031058)Branch2393:0.043006)Branch2696:0.096259)Branch3284:0.024811,((((3482-EPI_ISL_1966699_cl8_P.2_2021-04-05:0.57879,((1430-EPI_ISL_1445244_cl8_P.2_2021-02-26:0.22304,2904-EPI_ISL_1966075_cl8_P.2_2021-02-27:0.21268)Branch404:0.36255,((1910-EPI_ISL_1520119_cl8_P.2_2021-02-19:0.43578,1912-EPI_ISL_1520121_cl8_P.2_2021-02-19:0.31622)Branch733:0.18931,(1579-EPI_ISL_1468412_cl8_P.2_2021-02-12:0.38261,8424-EPI_ISL_861676_cl8_P.2_2020-12-23:0.35489)Branch1207:0.066003)Branch1566:0.035662)Branch1795:0.023802)Branch1951:0.080632,(1464-EPI_ISL_1464629_cl8_P.2_2021-03-03:0.77515,(1807-EPI_ISL_1493572_cl8_P.2_2021-02-08:0.40575,1885-EPI_ISL_1498919_cl8_P.2_2021-02-17:0.63843)Branch1908:0.077784)Branch2480:0.013365)Branch2576:0.10474,(1134-EPI_ISL_1293051_cl8_P.2_2020-09-25:0.78131,4767-EPI_ISL_2187760_cl8_P.2_2021-02-03:0.73756)Branch3106:0.021688)Branch3241:0.027476,((5874-EPI_ISL_2308462_cl8_P.2_2021-02-13:0.69089,(307-EPI_ISL_1079165_cl8_P.2_2021-02-08:0.54833,4708-EPI_ISL_2187693_cl8_P.2_2021-01-06:0.66764)Branch2251:0.070952)Branch2741:0.10689,((4710-EPI_ISL_2187696_cl8_P.2_2021-01-07:0.55836,(((4106-EPI_ISL_2017265_cl8_P.2_2020-12-08:0.4052,4139-EPI_ISL_2017316_cl8_P.2_2020-12-30:0.49154)Branch1739:0.14074,(4123-EPI_ISL_2017289_cl8_P.2_2021-02-19:0.47746,4715-EPI_ISL_2187702_cl8_P.2_2021-01-11:0.53028)Branch2522:0.034298)Branch2746:0.056712,((4765-EPI_ISL_2187758_cl8_P.2_2021-02-03:0.47429,(5644-EPI_ISL_2258212_cl8_P.2_2021-01-11:0.078612,8693-EPI_ISL_984261_cl8_P.2_2021-01-12:0.088681)Branch560:0.38061)Branch2443:0.087009,(4110-EPI_ISL_2017270_cl8_P.2_2020-12-29:0.55146,4712-EPI_ISL_2187699_cl8_P.2_2021-01-08:0.56517)Branch2916:0.013054)Branch2985:0.016571)Branch3086:0.012005)Branch3165:0.018619,((4137-EPI_ISL_2017313_cl8_P.2_2021-01-05:0.6018,(4768-EPI_ISL_2187761_cl8_P.2_2021-02-03:0.47652,(1389-EPI_ISL_1445201_cl8_P.2_2021-03-15:0.38656,3051-EPI_ISL_1966234_cl8_P.2_2021-03-15:0.28478)Branch613:0.35969)Branch2404:0.052805)Branch2763:0.077812,((4702-EPI_ISL_2187685_cl8_P.2_2021-01-04:0.68044,4787-EPI_ISL_2187789_cl8_P.2_2021-02-12:0.6435)Branch2578:0.050311,((5768-EPI_ISL_2298743_cl8_P.2_2021-01-08:0.67608,(1979-EPI_ISL_1534006_cl8_P.2_2021-02-25:0.7446,(872-EPI_ISL_1182625_cl8_P.2_2020-11-17:0.38618,(8563-EPI_ISL_918541_cl8_P.2_2021-01-04:0,8564-EPI_ISL_918542_cl8_P.2_2021-01-04:0)Branch259:0.46537)Branch1801:0.050463)Branch2132:0.030985)Branch2354:0.080109,(7925-EPI_ISL_717930_cl8_P.2_2020-10-27:0.6938,((7923-EPI_ISL_717928_cl8_P.2_2020-10-27:0.42531,(895-EPI_ISL_1196290_cl8_P.2_2020-10-26:0.38499,898-EPI_ISL_1196294_cl8_P.2_2020-10-26:0.35419)Branch1530:0.088642)Branch2094:0.061443,(1458-EPI_ISL_1445273_cl8_P.2_2021-02-26:0.61331,(3056-EPI_ISL_1966239_cl8_P.2_2021-03-16:0.53377,((1437-EPI_ISL_1445251_cl8_P.2_2021-02-26:0.19468,2898-EPI_ISL_1966069_cl8_P.2_2021-02-26:0.19275)Branch531:0.27338,((1415-EPI_ISL_1445229_cl8_P.2_2021-02-27:0.084186,2888-EPI_ISL_1966059_cl8_P.2_2021-02-27:0.084633)Branch346:0.28289,(1418-EPI_ISL_1445232_cl8_P.2_2021-02-27:0.24115,2891-EPI_ISL_1966062_cl8_P.2_2021-02-27:0.20545)Branch777:0.090779)Branch1116:0.088805)Branch1585:0.055782)Branch1938:0.039782)Branch2248:0.038678)Branch2526:0.027571)Branch2709:0.025267)Branch2880:0.0041793)Branch2904:0.054069)Branch3224:0.0078954)Branch3263:0.017666)Branch3345:0.0063637)Branch3376:0.0055896)Branch3400:0.005303)Branch3418:0.0019867)Branch3426:0.013405)Branch3471:0.02679,((2620-EPI_ISL_1795392_cl8_P.2_2021-03-21:0.25038,6479-EPI_ISL_2345348_cl8_P.2_2021-03-21:0.24414)Branch364:0.6347,(((1281-EPI_ISL_1445065_cl8_P.2_2021-03-01:0.31172,2956-EPI_ISL_1966132_cl8_P.2_2021-03-01:0.26966)Branch416:0.44523,((8502-EPI_ISL_882668_cl8_P.2_2021-01-10:0.49611,(8425-EPI_ISL_861677_cl8_P.2_2020-12-23:0.35368,(2654-EPI_ISL_1795428_cl8_P.2_2021-03-21:0,6741-EPI_ISL_2345626_cl8_P.2_2021-03-21:0)Branch112:0.37164)Branch791:0.14133)Branch1402:0.043986,((1880-EPI_ISL_1498823_cl8_P.2_2021-02-17:0.42076,(1611-EPI_ISL_1468445_cl8_P.2_2021-02-01:0.45421,(419-EPI_ISL_1121320_cl8_P.2_2021-02-05:0.24981,420-EPI_ISL_1121321_cl8_P.2_2021-02-04:0.22526)Branch735:0.11556)Branch1169:0.029858)Branch1328:0.030422,(1150-EPI_ISL_1293068_cl8_P.2_2021-02-02:0.47992,1159-EPI_ISL_1293078_cl8_P.2_2021-02-04:0.49701)Branch1363:0.022606)Branch1481:0.03075)Branch1668:0.13039)Branch2607:0.12109,(5857-EPI_ISL_2308445_cl8_P.2_2020-12-18:0.71978,(2721-EPI_ISL_1858303_cl8_P.2_2021-04-11:0.30317,7193-EPI_ISL_2385479_cl8_P.2_2021-04-30:0.28627)Branch480:0.47105)Branch2807:0.097735)Branch3387:0.02509)Branch3478:0.024117)Branch3560:0.0067735)Branch3571:0.014432)Branch3624:0.023329)Branch3674:0.021172,((1362-EPI_ISL_1445168_cl8_P.2_2021-03-09:0.21284,3014-EPI_ISL_1966194_cl8_P.2_2021-03-10:0.22388)Branch217:0.79846,(5840-EPI_ISL_2308426_cl8_P.2_2021-01-22:0.81628,(((1575-EPI_ISL_1465275_cl8_P.2_2021-01-02:0.71634,(192-EPI_ISL_1068223_cl1_B.1.1.28_2020-12-21:0.64983,((7149-EPI_ISL_2375797_cl8_P.2_2021-02-05:0.74633,(84-EPI_ISL_1068115_cl8_P.2_2020-12-28:0.63589,(114-EPI_ISL_1068145_cl8_P.2_2020-12-09:0.30672,122-EPI_ISL_1068153_cl8_P.2_2020-12-23:0.33233)Branch86:0.54068)Branch1224:0.036534)Branch1403:0.074458,(245-EPI_ISL_1068277_cl8_P.2_2021-01-13:0.57866,4666-EPI_ISL_2157593_cl8_P.2_2021-03-09:0.54151)Branch1615:0.039087)Branch1857:0.060871)Branch2298:0.077923)Branch2847:0.053924,((1508-EPI_ISL_1464673_cl8_P.2_2021-03-15:0.76944,(1968-EPI_ISL_1533995_cl8_P.2_2021-01-29:0.65417,((1572-EPI_ISL_1465271_cl8_P.2_2021-01-07:0.67637,(4987-EPI_ISL_2196188_cl8_P.2_2021-02-24:0.55833,5154-EPI_ISL_2196364_cl8_P.2_2021-03-01:0.59102)Branch1741:0.051308)Branch2065:0.021553,((8253-EPI_ISL_792652_cl8_P.2_2020-11-25:0.55051,((8246-EPI_ISL_792645_cl8_P.2_2020-10-27:0.44858,(1959-EPI_ISL_1533978_cl8_P.2_2021-02-21:0.51788,(8252-EPI_ISL_792651_cl8_P.2_2020-11-23:0.46014,(1567-EPI_ISL_1465264_cl8_P.2_2021-01-15:0.51872,(1555-EPI_ISL_1465248_cl8_P.2_2021-02-17:0.41279,8251-EPI_ISL_792650_cl8_P.2_2020-11-23:0.48796)Branch1361:0.029834)Branch1499:0.014679)Branch1590:0.017155)Branch1683:0.011887)Branch1754:0.025285,((1562-EPI_ISL_1465257_cl8_P.2_2021-01-31:0.42327,(1509-EPI_ISL_1464674_cl8_P.2_2021-03-08:0.056202,1511-EPI_ISL_1464676_cl8_P.2_2021-03-02:0.060426)Branch296:0.39087)Branch1457:0.069046,(5153-EPI_ISL_2196363_cl8_P.2_2021-03-02:0.58531,(1560-EPI_ISL_1465254_cl8_P.2_2021-02-06:0.50545,((4662-EPI_ISL_2157588_cl8_P.2_2021-02-27:0.48795,(5370-EPI_ISL_2221844_cl8_P.2_2021-01-13:0.43097,(4652-EPI_ISL_2157556_cl8_P.2_2021-02-25:0.3621,8242-EPI_ISL_792639_cl8_P.2_2020-11-21:0.26113)Branch1127:0.032528)Branch1281:0.034959)Branch1439:0.036085,(1568-EPI_ISL_1465265_cl8_P.2_2021-01-13:0.41183,(1571-EPI_ISL_1465270_cl8_P.2_2021-01-10:0.25779,1964-EPI_ISL_1533991_cl8_P.2_2021-01-26:0.25607)Branch877:0.13949)Branch1516:0.020734)Branch1631:0.010986)Branch1702:0.015982)Branch1793:0.010129)Branch1851:0.0081616)Branch1891:0.0112)Branch1971:0.031095,(4667-EPI_ISL_2157594_cl8_P.2_2021-03-10:0.6314,(1507-EPI_ISL_1464672_cl8_P.2_2021-03-08:0.61072,4484-EPI_ISL_2157374_cl8_P.2_2021-03-12:0.59021)Branch1715:0.04557)Branch1995:0.027055)Branch2187:0.0048793)Branch2223:0.0074127)Branch2272:0.06952)Branch2726:0.044642,((5044-EPI_ISL_2196246_cl8_P.2_2021-03-14:0.74331,(4660-EPI_ISL_2157586_cl8_P.2_2021-02-24:0.34793,5038-EPI_ISL_2196239_cl8_P.2_2021-02-26:0.34875)Branch557:0.31495)Branch1871:0.13519,(4659-EPI_ISL_2157582_cl8_P.2_2021-02-12:0.82868,((492-EPI_ISL_1161411_cl8_P.2_2021-01-00:0.75944,(487-EPI_ISL_1161406_cl8_P.2_2021-01-00:0.50869,(483-EPI_ISL_1161402_cl8_P.2_2021-01-00:0.60098,((485-EPI_ISL_1161404_cl8_P.2_2021-01-00:0,490-EPI_ISL_1161409_cl8_P.2_2021-01-00:0)Branch160:0.44107,(488-EPI_ISL_1161407_cl8_P.2_2021-01-00:0.40072,489-EPI_ISL_1161408_cl8_P.2_2021-01-00:0.30593)Branch1079:0.033535)Branch1239:0.078334)Branch1641:0.050087)Branch1947:0.036403)Branch2206:0.04,(1001-EPI_ISL_1213339_cl8_P.2_2021-01-27:0.70936,((4653-EPI_ISL_2157561_cl8_P.2_2020-04-13:0.26901,4672-EPI_ISL_2157599_cl8_P.2_2021-04-13:0.29459)Branch532:0.39354,((1971-EPI_ISL_1533998_cl8_P.2_2021-02-02:0.53394,(1978-EPI_ISL_1534005_cl8_P.2_2021-02-24:0.5652,((4663-EPI_ISL_2157589_cl8_P.2_2021-03-01:0.39215,8238-EPI_ISL_792634_cl8_P.2_2020-11-10:0.2788)Branch997:0.17759,(1558-EPI_ISL_1465252_cl8_P.2_2021-02-11:0.39383,8247-EPI_ISL_792646_cl8_P.2_2020-11-03:0.37325)Branch1843:0.015479)Branch1933:0.017335)Branch2052:0.0092367)Branch2114:0.016955,(1566-EPI_ISL_1465262_cl8_P.2_2021-01-19:0.62567,((4656-EPI_ISL_2157574_cl8_P.2_2020-12-06:0.55254,(4668-EPI_ISL_2157595_cl8_P.2_2021-03-10:0.56837,5730-EPI_ISL_2274132_cl8_P.2_2021-03-04:0.48815)Branch1920:0.0089091)Branch1986:0.0239,(1573-EPI_ISL_1465273_cl8_P.2_2021-01-07:0.59045,(1274-EPI_ISL_1402429_cl8_P.2_2020-11-23:0.51917,(4670-EPI_ISL_2157597_cl8_P.2_2021-03-16:0.49357,(1563-EPI_ISL_1465258_cl8_P.2_2021-01-27:0.55352,4664-EPI_ISL_2157590_cl8_P.2_2021-03-02:0.51963)Branch1753:0.011984)Branch1824:0.0090496)Branch1870:0.022025)Branch2023:0.018725)Branch2153:0.0027611)Branch2179:0.0093274)Branch2245:0.0057398)Branch2281:0.021679)Branch2429:0.0095608)Branch2495:0.02933)Branch2687:0.021292)Branch2824:0.029429)Branch2999:0.030682)Branch3185:0.065379,(1129-EPI_ISL_1261697_cl8_P.2_2021-01-13:0.57799,(2016-EPI_ISL_1583708_cl8_P.2_2021-01-14:0.056819,2018-EPI_ISL_1583714_cl8_P.2_2021-03-01:0.06102)Branch343:0.64514)Branch3297:0.046429)Branch3484:0.038835)Branch3603:0.044481)Branch3703:0.0066235)Branch3725:0.010759)Branch3744:0.14019,((((1368-EPI_ISL_1445177_cl6_B.1.1_2021-03-10:0.13035,2936-EPI_ISL_1966112_cl6_B.1.1_2021-03-10:0.13482)Branch98:0.23574,(2225-EPI_ISL_1731593_cl6_B.1.1.28_2021-04-05:0.27598,3524-EPI_ISL_1966752_cl6_B.1.1.28_2021-04-15:0.28529)Branch336:0.036433)Branch395:0.52179,(1886-EPI_ISL_1499020_cl6_B.1.1.28_2021-02-17:0.76344,((1421-EPI_ISL_1445235_cl6_B.1.1.28_2021-02-27:0.56533,(495-EPI_ISL_1161415_cl6_B.1.1.28_2021-02-00:0.38131,8255-EPI_ISL_792654_cl6_B.1.1.28_2020-11-23:0.36692)Branch917:0.21938)Branch2456:0.048063,((1428-EPI_ISL_1445242_cl6_B.1.1.28_2021-02-26:0.37899,2902-EPI_ISL_1966073_cl6_B.1.1.28_2021-02-27:0.41634)Branch894:0.25197,(1187-EPI_ISL_1303527_cl6_B.1.1.28_2021-02-08:0.44138,(578-EPI_ISL_1171668_cl6_B.1.1.28_2021-01-11:0.41198,(1619-EPI_ISL_1468453_cl6_B.1.1.28_2021-01-26:0.2352,1954-EPI_ISL_1533724_cl6_B.1.1.28_2021-02-25:0.2631)Branch812:0.18335)Branch1828:0.020435)Branch2018:0.079886)Branch2778:0.012412)Branch2878:0.032228)Branch3100:0.039384)Branch3351:0.14185,(((8054-EPI_ISL_770558_cl6_B.1.1.28_2020-11-24:0.40549,8072-EPI_ISL_770576_cl6_B.1.1.28_2020-11-23:0.39382)Branch1819:0.268,(8043-EPI_ISL_755655_cl6_B.1.1.28_2020-12-11:0.69686,8689-EPI_ISL_984246_cl6_B.1.1.28_2020-08-14:0.44923)Branch3458:0.052566)Branch3629:0.029107,(8612-EPI_ISL_943584_cl6_B.1.1.28_2020-08-04:0.72116,(((1642-EPI_ISL_1469555_cl6_B.1.1.28_2020-11-11:0.34385,(1656-EPI_ISL_1469572_cl6_B.1.1.28_2020-09-16:0.20837,1722-EPI_ISL_1469661_cl6_B.1.1.28_2020-10-04:0.20445)Branch1220:0.074649)Branch1664:0.22233,(5150-EPI_ISL_2196360_cl6_B.1.1.28_2020-08-12:0.55564,(5152-EPI_ISL_2196362_cl6_B.1.1.28_2020-06-18:0.35479,8248-EPI_ISL_792647_cl6_B.1.1.28_2020-11-09:0.34101)Branch1940:0.072705)Branch2568:0.11647)Branch3316:0.074513,(840-EPI_ISL_1182584_cl6_B.1.1.28_2020-12-21:0.53679,(7851-EPI_ISL_717826_cl6_B.1.1.28_2020-11-03:0.39072,(1892-EPI_ISL_1499297_cl6_B.1.1.28_2020-10-13:0.54654,(1091-EPI_ISL_1239116_cl6_B.1.1.28_2021-02-03:0.27565,1092-EPI_ISL_1239117_cl6_B.1.1.28_2020-11-27:0.25712)Branch701:0.27966)Branch2278:0.029566)Branch2525:0.14261)Branch3411:0.053738)Branch3576:0.026439)Branch3649:0.01964)Branch3688:0.040447)Branch3772:0.12417)Branch3989:0.0018305)Branch3991:0.0068363)Branch4007:0.0049662)Branch4017:0.024678)Branch4070:0.00873)Branch4092:0.035218)Branch4188:0.060769,((3453-EPI_ISL_1966669_cl9_P.4_2021-04-05:0.65002,((1113-EPI_ISL_1261122_cl9_P.1_2020-12-23:0.21986,1114-EPI_ISL_1261123_cl9_P.1_2021-01-19:0.31081)Branch131:0.42194,(225-EPI_ISL_1068256_cl9_P.1_2020-12-23:0.3112,1083-EPI_ISL_1219132_cl9_P.1_2021-01-21:0.39388)Branch697:0.11926)Branch1241:0.16862)Branch3443:0.44518,(6840-EPI_ISL_2345734_cl1_B.1.1.28_2021-04-27:0.84297,(3444-EPI_ISL_1966659_cl9_P.1_2021-04-06:0.79892,(5307-EPI_ISL_2209844_cl7_P.1_2021-05-05:0.54191,(((2934-EPI_ISL_1966109_cl7_P.4_2021-03-03:0.33731,(2931-EPI_ISL_1966103_cl7_P.4_2021-03-03:0.27007,(1287-EPI_ISL_1445084_cl7_P.4_2021-03-02:0.34571,(1284-EPI_ISL_1445078_cl7_P.4_2021-03-02:0.28941,1288-EPI_ISL_1445088_cl7_P.4_2021-02-28:0.29491)Branch5008:0.015163)Branch5148:0.082447)Branch5981:0.057945)Branch6734:0.067979,(5157-EPI_ISL_2208870_cl3_P.1_2021-05-05:0.35021,6837-EPI_ISL_2345731_cl3_P.1_2021-04-30:0.47732)Branch7657:0.0073939)Branch7763:0.019952,((3558-EPI_ISL_1966794_cl7_P.4_2021-04-12:0.47433,5348-EPI_ISL_2210198_cl7_P.4_2021-05-07:0.5774)Branch7704:0.068992,((((5365-EPI_ISL_2210288_cl7_P.4_2021-05-02:0.62551,((4693-EPI_ISL_2170965_cl7_P.4_2021-04-14:0.6192,(3188-EPI_ISL_1966379_cl7_P.4_2021-03-30:0.43297,4695-EPI_ISL_2170976_cl7_P.4_2021-04-22:0.37129)Branch5257:0.12308)Branch6644:0.02694,(7281-EPI_ISL_2385640_cl3_P.1_2021-05-04:0.71588,(7145-EPI_ISL_2362243_cl10_P.1_2021-05-05:0.67881,7147-EPI_ISL_2362265_cl15_P.4_2021-05-07:0.90559)Branch6634:0.022174)Branch6924:0.0066368)Branch7004:0.03215)Branch7486:0.068137,(6870-EPI_ISL_2345767_cl7_P.4_2021-04-30:0.5501,((6936-EPI_ISL_2345834_cl15_P.4_2021-05-04:0.6474,((1282-EPI_ISL_1445071_cl7_P.4_2021-03-02:0.31781,2930-EPI_ISL_1966102_cl15_P.4_2021-03-03:0.24158)Branch5080:0.16114,(1283-EPI_ISL_1445072_cl7_P.4_2021-03-02:0.39068,4678-EPI_ISL_2170902_cl7_P.4_2021-03-03:0.27053)Branch5912:0.081526)Branch6940:0.026902)Branch7327:0.055821,(3349-EPI_ISL_1966559_cl7_P.4_2021-04-05:0.60728,3429-EPI_ISL_1966641_cl7_P.4_2021-04-05:0.47925)Branch8098:0.0062905)Branch8165:0.019611)Branch8370:0.0061019)Branch8411:0.0066801,(((3081-EPI_ISL_1966266_cl7_P.4_2021-03-16:0.55562,3977-EPI_ISL_1967307_cl7_P.4_2021-04-22:0.65213)Branch7624:0.035984,((3079-EPI_ISL_1966264_cl7_P.4_2021-03-17:0.32896,7108-EPI_ISL_2346073_cl7_P.4_2021-03-13:0.48069)Branch6950:0.068395,(4700-EPI_ISL_2171008_cl7_P.4_2021-04-18:0.47477,(1377-EPI_ISL_1445189_cl7_P.4_2021-03-14:0.34068,3041-EPI_ISL_1966223_cl7_P.4_2021-03-14:0.28549)Branch5411:0.16898)Branch7603:0.026664)Branch7980:0.013807)Branch8148:0.031944,(((1396-EPI_ISL_1445209_cl3_P.1_2021-03-15:0.42239,3026-EPI_ISL_1966208_cl7_P.4_2021-03-15:0.29434)Branch6585:0.12051,(((6846-EPI_ISL_2345740_cl7_P.4_2021-05-05:0.36373,((3289-EPI_ISL_1966486_cl7_P.4_2021-03-29:0.20692,6887-EPI_ISL_2345784_cl7_P.4_2021-05-05:0.20161)Branch6558:0.047283,(3150-EPI_ISL_1966339_cl7_P.4_2021-03-26:0.25789,3201-EPI_ISL_1966392_cl7_P.4_2021-03-30:0.31126)Branch6730:0.034395)Branch7230:0.015657)Branch7484:0.027667,((3409-EPI_ISL_1966621_cl7_P.4_2021-04-04:0.28602,3412-EPI_ISL_1966624_cl7_P.4_2021-04-04:0.27905)Branch6778:0.061597,(3324-EPI_ISL_1966521_cl7_P.4_2021-03-30:0.25634,(3022-EPI_ISL_1966203_cl7_P.4_2021-03-16:0.25234,3404-EPI_ISL_1966616_cl9_P.4_2021-04-04:0.34404)Branch6877:0.009386)Branch7002:0.045665)Branch7692:0.01413)Branch7885:0.02055,(((1333-EPI_ISL_1445135_cl7_P.4_2021-03-02:0.24611,3020-EPI_ISL_1966200_cl7_P.4_2021-03-09:0.17312)Branch4736:0.17819,(3904-EPI_ISL_1967221_cl7_P.4_2021-04-19:0.25497,(3382-EPI_ISL_1966594_cl7_P.4_2021-04-05:0.21138,3386-EPI_ISL_1966598_cl7_P.4_2021-04-05:0.275)Branch4540:0.084522)Branch5058:0.1347)Branch6537:0.099666,(3959-EPI_ISL_1967283_cl7_P.4_2021-04-20:0.44325,3960-EPI_ISL_1967284_cl7_P.4_2021-04-20:0.46941)Branch7466:0.034093)Branch7971:0.012803)Branch8138:0.013207)Branch8263:0.016546,(3190-EPI_ISL_1966381_cl7_P.4_2021-03-30:0.54563,((5402-EPI_ISL_2233906_cl7_P.4_2020-12-21:0.51041,((((3288-EPI_ISL_1966485_cl7_P.4_2021-03-29:0.15181,3297-EPI_ISL_1966494_cl7_P.4_2021-03-29:0.1462)Branch4436:0.28357,(2895-EPI_ISL_1966066_cl7_P.4_2021-02-27:0.12359,2916-EPI_ISL_1966087_cl7_P.4_2021-03-01:0.15804)Branch5852:0.10286)Branch7249:0.059798,((3277-EPI_ISL_1966473_cl7_P.4_2021-03-29:0.42488,3533-EPI_ISL_1966764_cl7_P.4_2021-04-15:0.32069)Branch7703:0.023415,(3491-EPI_ISL_1966711_cl7_P.4_2021-04-04:0.34889,(3009-EPI_ISL_1966187_cl7_P.4_2021-03-10:0.35312,3543-EPI_ISL_1966778_cl7_P.4_2021-04-14:0.35718)Branch7352:0.038466)Branch7942:0.0074333)Branch8025:0.0076081)Branch8105:0.011232,(((5185-EPI_ISL_2209094_cl3_P.1_2021-04-26:0.1602,5318-EPI_ISL_2209904_cl7_P.4_2021-04-26:0.2021)Branch6180:0.1248,(6967-EPI_ISL_2345867_cl7_P.4_2021-05-05:0.35524,(4011-EPI_ISL_2003147_cl3_P.1_2021-03-20:0.20884,(3296-EPI_ISL_1966493_cl7_P.4_2021-03-29:0.13686,3298-EPI_ISL_1966495_cl7_P.4_2021-03-29:0.18938)Branch5694:0.097573)Branch6941:0.056962)Branch7801:0.014809)Branch7995:0.016219,((1358-EPI_ISL_1445164_cl7_P.4_2021-03-05:0.3704,3005-EPI_ISL_1966183_cl7_P.4_2021-03-10:0.22566)Branch6562:0.10722,(3888-EPI_ISL_1967203_cl7_P.4_2021-04-19:0.43164,(3452-EPI_ISL_1966668_cl7_P.4_2021-04-05:0.38095,((6804-EPI_ISL_2345694_cl15_P.4_2021-04-26:0.39032,6819-EPI_ISL_2345712_cl7_P.4_2021-04-25:0.39706)Branch7767:0.015111,(5288-EPI_ISL_2209671_cl7_P.4_2021-05-02:0.37562,(6939-EPI_ISL_2345838_cl7_P.4_2021-05-04:0.32957,(2897-EPI_ISL_1966068_cl7_P.4_2021-02-26:0.29717,(3484-EPI_ISL_1966704_cl7_P.4_2021-04-05:0.295,((3426-EPI_ISL_1966638_cl7_P.4_2021-04-05:0.24069,((6789-EPI_ISL_2345679_cl7_P.4_2021-05-04:0.085921,6838-EPI_ISL_2345732_cl7_P.4_2021-05-05:0.078817)Branch5576:0.090964,(3553-EPI_ISL_1966788_cl7_P.4_2021-04-14:0.12843,(6902-EPI_ISL_2345799_cl7_P.4_2021-05-05:0.096781,(3554-EPI_ISL_1966789_cl7_P.4_2021-04-14:0.05749,6793-EPI_ISL_2345683_cl7_P.4_2021-05-05:0.056553)Branch5568:0.031907)Branch5941:0.024473)Branch6250:0.034503)Branch6722:0.026992)Branch7130:0.013169,(5172-EPI_ISL_2208981_cl7_P.4_2021-04-27:0.35061,5227-EPI_ISL_2209366_cl7_P.4_2021-04-30:0.3214)Branch7251:0.0046756)Branch7313:0.0032754)Branch7366:0.016776)Branch7634:0.0080673)Branch7757:0.0066364)Branch7837:0.0099206)Branch7978:0.001275)Branch7989:0.0049778)Branch8038:0.0047346)Branch8103:0.0072811)Branch8168:0.0045347)Branch8232:0.0046828)Branch8266:0.0078955,(3085-EPI_ISL_1966270_cl7_P.4_2021-03-22:0.53367,(3922-EPI_ISL_1967241_cl7_P.4_2021-04-18:0.48599,((6806-EPI_ISL_2345696_cl7_P.1.1_2021-05-03:0.10056,6852-EPI_ISL_2345748_cl7_P.1.1_2021-05-03:0.098024)Branch3987:0.46923,((3395-EPI_ISL_1966607_cl7_P.4_2021-04-04:0.1776,(3109-EPI_ISL_1966294_cl7_P.4_2021-03-22:0,3110-EPI_ISL_1966295_cl7_P.4_2021-03-22:0)Branch4592:0.18979)Branch6367:0.049521,(3114-EPI_ISL_1966299_cl7_P.4_2021-03-22:0.28035,3924-EPI_ISL_1967243_cl7_P.4_2021-04-18:0.27817)Branch6882:0.013805)Branch7077:0.040328)Branch7693:0.025916)Branch8035:0.025362)Branch8315:0.0024496)Branch8330:0.0036136)Branch8366:0.0034066)Branch8396:0.0044886)Branch8418:0.0073223)Branch8504:0.002901,(((3917-EPI_ISL_1967236_cl7_P.4_2021-04-18:0.53713,6787-EPI_ISL_2345677_cl7_P.4_2021-05-05:0.57438)Branch7706:0.057223,((3154-EPI_ISL_1966345_cl3_P.1_2021-03-22:0.34775,(3425-EPI_ISL_1966637_cl7_P.4_2021-04-05:0.25869,3427-EPI_ISL_1966639_cl7_P.4_2021-04-05:0.23463)Branch5620:0.11667)Branch7088:0.080952,(2295-EPI_ISL_1752662_cl3_P.1_2021-03-17:0.43346,(3032-EPI_ISL_1966214_cl7_P.4_2021-03-16:0.35012,3980-EPI_ISL_1967312_cl7_P.4_2021-04-18:0.28425)Branch6673:0.076989)Branch7800:0.035385)Branch8247:0.015627)Branch8390:0.027712,((((1357-EPI_ISL_1445163_cl7_P.4_2021-03-05:0.26923,3004-EPI_ISL_1966182_cl7_P.4_2021-03-10:0.20632)Branch4204:0.4299,(3338-EPI_ISL_1966545_cl7_P.4_2021-03-30:0.36316,(3567-EPI_ISL_1966805_cl7_P.4_2021-04-13:0.24192,3573-EPI_ISL_1966813_cl7_P.4_2021-04-12:0.24063)Branch4437:0.087935)Branch4949:0.28167)Branch8392:0.023875,((((3468-EPI_ISL_1966685_cl7_P.4_2021-04-05:0.31149,(3126-EPI_ISL_1966312_cl7_P.4_2021-03-22:0.29469,3130-EPI_ISL_1966316_cl7_P.4_2021-03-21:0.2111)Branch4727:0.10681)Branch5633:0.20822,(3459-EPI_ISL_1966675_cl7_P.4_2021-04-05:0.30154,3530-EPI_ISL_1966758_cl7_P.4_2021-04-13:0.48813)Branch7037:0.091367)Branch8317:0.024173,(3939-EPI_ISL_1967262_cl7_P.4_2021-04-18:0.76647,(3217-EPI_ISL_1966410_cl7_P.4_2021-03-30:0.74974,3547-EPI_ISL_1966782_cl7_P.4_2021-04-15:0.58157)Branch7829:0.03544)Branch8358:0.017401)Branch8526:0.0075666,(((3978-EPI_ISL_1967308_cl7_P.4_2021-04-22:0.41966,(3931-EPI_ISL_1967250_cl7_P.4_2021-04-19:0.42343,3998-EPI_ISL_2003132_cl3_P.1_2021-04-10:0.29078)Branch5649:0.15518)Branch7737:0.064543,(3443-EPI_ISL_1966658_cl7_P.4_2021-04-05:0.61845,(3956-EPI_ISL_1967280_cl7_P.4_2021-04-19:0.47884,(3102-EPI_ISL_1966287_cl7_P.4_2021-03-22:0.36075,(5170-EPI_ISL_2208968_cl7_P.4_2021-04-26:0.32962,6798-EPI_ISL_2345688_cl7_P.4_2021-04-26:0.27193)Branch6127:0.067724)Branch7036:0.082511)Branch8244:0.016401)Branch8399:0.01015)Branch8514:0.0064859,((((6940-EPI_ISL_2345839_cl15_P.4_2021-05-05:0.53649,((5274-EPI_ISL_2209607_cl15_P.4_2021-05-03:0.78024,5347-EPI_ISL_2210186_cl15_P.4_2021-05-03:0.62308)Branch7053:0.04489,((6915-EPI_ISL_2345813_cl7_P.4_2021-04-29:0.17444,6920-EPI_ISL_2345818_cl15_P.4_2021-04-29:0.14093)Branch4308:0.3447,(6980-EPI_ISL_2345880_cl15_P.4_2021-05-05:0.48501,(5220-EPI_ISL_2209335_cl15_P.4_2021-04-25:0.36024,6875-EPI_ISL_2345772_cl7_P.4_2021-04-26:0.4114)Branch7217:0.01463)Branch7443:0.009513)Branch7607:0.010572)Branch7738:0.0041765)Branch7798:0.017829,((6947-EPI_ISL_2345846_cl15_P.4_2021-05-04:0.35515,(6901-EPI_ISL_2345798_cl7_P.4_2021-05-07:0.42682,(6781-EPI_ISL_2345671_cl15_P.4_2021-04-30:0.19438,6958-EPI_ISL_2345858_cl15_P.4_2021-04-30:0.16773)Branch4378:0.18361)Branch5774:0.11725)Branch7298:0.041441,(5266-EPI_ISL_2209571_cl7_P.4_2021-05-03:0.30941,6853-EPI_ISL_2345749_cl15_P.4_2021-05-04:0.47878)Branch7708:0.016334)Branch7946:0.0091031)Branch8039:0.012729,((3377-EPI_ISL_1966589_cl7_P.4_2021-04-05:0.27779,6839-EPI_ISL_2345733_cl15_P.4_2021-05-03:0.32513)Branch4654:0.303,((6826-EPI_ISL_2345720_cl7_P.4_2021-05-04:0.24847,(2257-EPI_ISL_1734861_cl7_P.4_2021-04-05:0.099399,2258-EPI_ISL_1734863_cl7_P.4_2021-04-05:0.10501)Branch4837:0.093449)Branch5709:0.11067,(6889-EPI_ISL_2345786_cl15_P.4_2021-04-26:0.45131,(5270-EPI_ISL_2209590_cl7_P.4_2021-05-05:0.11473,6918-EPI_ISL_2345816_cl7_P.4_2021-05-05:0.1226)Branch3780:0.49729)Branch6552:0.041678)Branch7135:0.072077)Branch8225:0.0021885)Branch8246:0.032138,((6831-EPI_ISL_2345725_cl7_P.4_2021-04-15:0.4565,(3248-EPI_ISL_1966441_cl7_P.4_2021-03-31:0.31387,3542-EPI_ISL_1966777_cl7_P.4_2021-04-14:0.33907)Branch7997:0.022561)Branch8267:0.019769,(((5180-EPI_ISL_2209045_cl7_P.4_2021-05-05:0.19298,6834-EPI_ISL_2345728_cl7_P.4_2021-05-05:0.27308)Branch6197:0.076808,(5362-EPI_ISL_2210275_cl7_P.4_2021-05-05:0.22545,6929-EPI_ISL_2345827_cl3_P.1_2021-05-05:0.22597)Branch6819:0.03138)Branch7278:0.088246,((3117-EPI_ISL_1966303_cl7_P.4_2021-03-22:0.37378,5321-EPI_ISL_2209927_cl7_P.4_2021-05-03:0.38977)Branch7938:0.031201,(1581-EPI_ISL_1468414_cl3_P.1_2021-03-16:0.39432,6842-EPI_ISL_2345736_cl7_P.4_2021-05-05:0.43134)Branch8026:0.023065)Branch8314:0.011622)Branch8402:0.0031208)Branch8443:0.015257)Branch8548:0.00074681)Branch8550:0.0041664)Branch8573:0.0034786)Branch8592:0.0028721,(((3309-EPI_ISL_1966506_cl3_P.1_2021-04-01:0.33918,(3143-EPI_ISL_1966332_cl7_P.4_2021-03-22:0.20943,3307-EPI_ISL_1966504_cl7_P.4_2021-04-01:0.30854)Branch5111:0.082409)Branch5959:0.21097,((3423-EPI_ISL_1966635_cl7_P.4_2021-04-05:0.5362,(2256-EPI_ISL_1734860_cl7_P.4_2021-04-05:0.5672,(3954-EPI_ISL_1967278_cl7_P.4_2021-04-19:0.55348,((6961-EPI_ISL_2345861_cl3_P.1_2021-05-05:0.49971,(6756-EPI_ISL_2345644_cl3_P.1_2021-04-26:0.28538,(6848-EPI_ISL_2345743_cl15_P.4_2021-04-26:0.26771,((5276-EPI_ISL_2209614_cl7_P.4_2021-04-26:0.17153,6923-EPI_ISL_2345821_cl7_P.4_2021-05-04:0.17425)Branch1093:0.15697,(5259-EPI_ISL_2209527_cl15_P.4_2021-04-26:0.14678,6869-EPI_ISL_2345766_cl3_P.1_2021-05-05:0.13871)Branch1364:0.10686)Branch3943:0.054884)Branch4052:0.022359)Branch4109:0.06337)Branch4289:0.17955,(2269-EPI_ISL_1734880_cl7_P.4_2021-04-05:0.34604,(5224-EPI_ISL_2209353_cl15_P.4_2021-05-04:0.37824,(5292-EPI_ISL_2209707_cl15_P.4_2021-05-05:0.23247,6784-EPI_ISL_2345674_cl15_P.4_2021-05-04:0.2937)Branch4042:0.10518)Branch4341:0.10173)Branch4877:0.062442)Branch5384:0.059431)Branch6062:0.050376)Branch6683:0.02808)Branch7068:0.086338,((3380-EPI_ISL_1966592_cl7_P.4_2021-04-05:0.31924,5230-EPI_ISL_2209374_cl7_P.4_2021-05-03:0.35316)Branch4064:0.44246,(((5177-EPI_ISL_2209024_cl3_P.1_2021-04-25:0.48604,6251-EPI_ISL_2345061_cl3_P.1_2021-04-25:0.36831)Branch4444:0.28457,(6210-EPI_ISL_2344999_cl3_P.1_2021-04-23:0.5551,(7173-EPI_ISL_2385450_cl3_P.1_2021-04-28:0.61477,(3970-EPI_ISL_1967298_cl3_P.1_2021-04-23:0.41477,7119-EPI_ISL_2346085_cl3_P.1_2021-04-15:0.43361)Branch5978:0.033569)Branch6373:0.03235)Branch6783:0.023311)Branch7095:0.025822,(((7042-EPI_ISL_2345971_cl3_P.1_2021-04-07:0.38234,(3673-EPI_ISL_1966935_cl3_P.1_2021-04-05:0.27339,6169-EPI_ISL_2344940_cl3_P.1_2021-04-22:0.24951)Branch4851:0.086273)Branch5616:0.11383,((4008-EPI_ISL_2003142_cl3_P.1_2021-03-27:0.35397,(1936-EPI_ISL_1533702_cl3_P.1_2021-02-16:0.24157,2913-EPI_ISL_1966084_cl3_P.1_2021-02-28:0.20411)Branch5654:0.042878)Branch6158:0.022984,(2275-EPI_ISL_1752638_cl3_P.1_2021-04-05:0.48168,(2231-EPI_ISL_1731599_cl3_P.1_2021-03-23:0.2576,2297-EPI_ISL_1752665_cl3_P.1_2021-03-19:0.33439)Branch5707:0.0513)Branch6303:0.010923)Branch6442:0.039686)Branch6984:0.022543,((((3613-EPI_ISL_1966859_cl15_P.4_2021-04-08:0.48218,3880-EPI_ISL_1967193_cl3_P.1_2021-04-07:0.35218)Branch4840:0.074425,(3525-EPI_ISL_1966753_cl7_P.4_2021-04-15:0.37554,5164-EPI_ISL_2208916_cl15_P.4_2021-04-29:0.38974)Branch5033:0.046791)Branch5449:0.10652,((3846-EPI_ISL_1967155_cl3_P.1_2021-04-05:0.55793,(6154-EPI_ISL_2344919_cl3_P.1_2021-04-21:0.38784,(5242-EPI_ISL_2209425_cl3_P.1_2021-03-29:0,5911-EPI_ISL_2344584_cl3_P.1_2021-03-29:0)Branch867:0.46648)Branch5664:0.016402)Branch5858:0.046448,(3754-EPI_ISL_1967039_cl3_P.1_2021-04-08:0.5186,3829-EPI_ISL_1967134_cl3_P.1_2021-04-07:0.50828)Branch5979:0.034443)Branch6370:0.025731)Branch6691:0.041687,((5953-EPI_ISL_2344640_cl15_P.4_2021-04-16:0.3965,(3611-EPI_ISL_1966857_cl3_P.1_2021-04-08:0.32931,6287-EPI_ISL_2345104_cl3_P.1_2021-04-25:0.54468)Branch5651:0.049717)Branch6208:0.068822,((5949-EPI_ISL_2344635_cl3_P.1_2021-04-15:0.30898,6997-EPI_ISL_2345912_cl3_P.1_2021-04-19:0.44564)Branch5901:0.080954,(6404-EPI_ISL_2345257_cl15_P.4_2021-04-27:0.48431,(5944-EPI_ISL_2344628_cl3_P.1_2021-04-16:0.39945,(3345-EPI_ISL_1966555_cl15_P.4_2021-03-29:0.41024,7078-EPI_ISL_2346039_cl3_P.1_2021-04-06:0.36582)Branch6285:0.017028)Branch6498:0.011501)Branch6643:0.017813)Branch6869:0.016598)Branch7092:0.010766)Branch7237:0.004434)Branch7301:0.01001)Branch7455:0.011938)Branch7622:0.050484)Branch8329:0.032733)Branch8608:0.0057727,((((1943-EPI_ISL_1533712_cl3_P.1_2021-03-09:0.6462,(3270-EPI_ISL_1966464_cl7_P.4_2021-03-30:0.6261,(3725-EPI_ISL_1966999_cl3_P.1_2021-04-05:0.23808,6339-EPI_ISL_2345170_cl3_P.1_2021-04-25:0.26327)Branch5042:0.21907)Branch7727:0.01586)Branch7950:0.035149,((2233-EPI_ISL_1731601_cl3_P.1_2021-03-24:0.38092,(3465-EPI_ISL_1966681_cl7_P.4_2021-04-07:0.30604,3656-EPI_ISL_1966915_cl3_P.1_2021-04-07:0.29243)Branch6467:0.040849)Branch7029:0.088367,(1812-EPI_ISL_1493578_cl3_P.1_2021-02-26:0.48278,6807-EPI_ISL_2345697_cl3_P.1_2021-05-05:0.4596)Branch7770:0.040903)Branch8277:0.025579)Branch8495:0.03147,((((3080-EPI_ISL_1966265_cl7_P.4_2021-03-18:0.30729,6966-EPI_ISL_2345866_cl7_P.4_2021-04-30:0.26316)Branch4759:0.08682,((5278-EPI_ISL_2209618_cl15_P.4_2021-05-06:0.3023,6776-EPI_ISL_2345666_cl3_P.4_2021-05-07:0.36184)Branch4784:0.075336,(5296-EPI_ISL_2209732_cl15_P.4_2021-04-30:0.38522,(5293-EPI_ISL_2209716_cl15_P.4_2021-04-30:0.26372,(2561-EPI_ISL_1795328_cl3_P.4_2021-03-24:0,6707-EPI_ISL_2345589_cl3_P.4_2021-03-24:0)Branch3934:0.22746)Branch4671:0.054465)Branch5051:0.038209)Branch5388:0.0081092)Branch5474:0.24792,((1080-EPI_ISL_1219033_cl3_P.1_2021-01-22:0.52129,(1078-EPI_ISL_1219030_cl3_P.1_2021-01-23:0.34564,6873-EPI_ISL_2345770_cl3_P.1_2021-04-30:0.31212)Branch6568:0.034791)Branch7067:0.046468,(899-EPI_ISL_1196296_cl3_P.1_2021-02-05:0.50021,((337-EPI_ISL_1096124_cl10_P.1_2021-01-28:0.30024,(304-EPI_ISL_1079008_cl10_P.1_2021-02-11:0.46762,(295-EPI_ISL_1078992_cl10_P.1_2021-01-15:0.32069,8682-EPI_ISL_981385_cl10_P.1_2021-01-25:0.23573)Branch4962:0.067866)Branch5580:0.052403)Branch6129:0.088813,((8638-EPI_ISL_943987_cl3_P.1_2021-01-20:0.38847,(2282-EPI_ISL_1752645_cl3_P.1_2021-04-05:0.39162,(1271-EPI_ISL_1381069_cl3_P.1_2021-03-02:0.34585,(1077-EPI_ISL_1219029_cl3_P.1_2021-01-23:0.087245,1081-EPI_ISL_1219036_cl3_P.1_2021-01-21:0.082689)Branch4930:0.12601)Branch6273:0.029805)Branch6669:0.013461)Branch6857:0.0079182,(581-EPI_ISL_1171672_cl3_P.1_2021-01-26:0.4717,(1941-EPI_ISL_1533709_cl3_P.1_2021-03-02:0.33614,(3986-EPI_ISL_2003114_cl3_P.1_2021-03-23:0.1042,3987-EPI_ISL_2003115_cl3_P.1_2021-03-26:0.098609)Branch4209:0.2618)Branch6024:0.067831)Branch6889:0.0059968)Branch6964:0.015692)Branch7195:0.014226)Branch7383:0.026212)Branch7774:0.07593)Branch8588:0.0048795,((2299-EPI_ISL_1752667_cl3_P.1_2021-03-21:0.50016,3301-EPI_ISL_1966498_cl7_P.4_2021-03-30:0.54179)Branch8284:0.041382,((((2710-EPI_ISL_1821271_cl3_P.1_2021-04-02:0.66111,(2298-EPI_ISL_1752666_cl3_P.1_2021-03-21:0.28599,(1204-EPI_ISL_1303547_cl3_P.1_2021-02-15:0.29248,1242-EPI_ISL_1358321_cl3_P.1_2021-02-16:0.31381)Branch5333:0.059592)Branch5986:0.05864)Branch6744:0.12258,(1227-EPI_ISL_1358300_cl3_P.2_2021-02-22:0.49996,(1230-EPI_ISL_1358304_cl3_P.2_2021-02-10:0.39176,5350-EPI_ISL_2210219_cl3_P.1_2021-04-30:0.57379)Branch7452:0.042492)Branch8097:0.035337)Branch8454:0.0083905,((4003-EPI_ISL_2003137_cl3_P.1_2021-03-12:0.62922,((2098-EPI_ISL_1628375_cl3_P.1_2021-03-18:0.58157,(2666-EPI_ISL_1821219_cl3_P.1_2021-03-31:0.43501,(569-EPI_ISL_1171657_cl3_P.1_2021-02-17:0.33617,(316-EPI_ISL_1086043_cl3_P.1_2021-02-09:0.18904,2235-EPI_ISL_1731603_cl3_P.1_2021-03-25:0.28675)Branch5976:0.021644)Branch6249:0.024224)Branch6566:0.044211)Branch7207:0.045864,(2101-EPI_ISL_1628378_cl3_P.1_2021-03-21:0.39242,2697-EPI_ISL_1821255_cl3_P.1_2021-03-31:0.41045)Branch7611:0.021591)Branch7924:0.04416)Branch8395:0.012297,((2187-EPI_ISL_1715139_cl3_P.1_2021-03-09:0.49563,(1351-EPI_ISL_1445156_cl7_P.4_2021-03-08:0.4035,2952-EPI_ISL_1966128_cl3_P.1_2021-03-10:0.33364)Branch6510:0.0090669)Branch6621:0.13881,((8-EPI_ISL_1039693_cl3_P.1_2021-01-19:0.42822,5336-EPI_ISL_2210101_cl3_P.1_2021-04-30:0.41472)Branch8253:0.018365,(2692-EPI_ISL_1821246_cl3_P.1_2021-04-01:0.41305,((2276-EPI_ISL_1752639_cl3_P.1_2021-04-05:0.4797,(1074-EPI_ISL_1219025_cl3_P.1_2021-02-02:0.20445,(1142-EPI_ISL_1293059_cl3_P.1_2021-02-02:0,1149-EPI_ISL_1293067_cl3_P.1_2021-02-08:0)Branch4899:0.17875)Branch6925:0.049867)Branch7684:0.052667,((8626-EPI_ISL_943971_cl3_P.1_2021-01-25:0.38821,(2216-EPI_ISL_1731584_cl3_P.1_2021-04-03:0.51284,2711-EPI_ISL_1821272_cl3_P.1_2021-04-02:0.28189)Branch7541:0.036775)Branch8059:0.019382,(1264-EPI_ISL_1381062_cl3_P.1_2021-02-10:0.40084,(2668-EPI_ISL_1821221_cl3_P.1_2021-03-31:0.36594,(3995-EPI_ISL_2003129_cl3_P.1_2021-03-30:0.33631,((1810-EPI_ISL_1493576_cl3_P.1_2021-02-27:0.33597,((2048-EPI_ISL_1625986_cl3_P.1_2021-02-18:0.35664,2049-EPI_ISL_1625988_cl3_P.1_2021-02-20:0.20942)Branch6987:0.059363,(2242-EPI_ISL_1731612_cl3_P.1_2021-04-03:0.29281,(8711-EPI_ISL_985310_cl3_P.1_2021-01-19:0.26738,(9-EPI_ISL_1039695_cl3_P.1_2021-01-19:0.13096,5520-EPI_ISL_2245180_cl3_P.1_2021-01-18:0.10474)Branch5670:0.14316)Branch7675:0.0079356)Branch7787:0.0073638)Branch7902:0.0044172)Branch7960:0.0095314,(2658-EPI_ISL_1821207_cl3_P.1_2021-03-14:0.31173,((2184-EPI_ISL_1715136_cl3_P.1_2021-03-07:0,2200-EPI_ISL_1715156_cl3_P.1_2021-04-05:0)Branch4569:0.29575,(8709-EPI_ISL_985308_cl3_P.1_2021-01-19:0.28302,(4004-EPI_ISL_2003138_cl3_P.1_2021-03-13:0.27241,(2290-EPI_ISL_1752655_cl3_P.1_2021-03-18:0.25923,(1138-EPI_ISL_1293055_cl3_P.1_2021-01-18:0.26444,(2684-EPI_ISL_1821237_cl3_P.1_2021-03-17:0.24546,(1136-EPI_ISL_1293053_cl3_P.1_2021-01-18:0.22922,(2688-EPI_ISL_1821241_cl3_P.1_2021-03-19:0.2304,(8712-EPI_ISL_985311_cl3_P.1_2021-01-19:0.16348,((2661-EPI_ISL_1821213_cl3_P.1_2021-03-07:0.057765,4031-EPI_ISL_2003168_cl3_P.1_2021-03-29:0.058803)Branch5756:0.049652,(4005-EPI_ISL_2003139_cl3_P.1_2021-03-18:0.0581,8600-EPI_ISL_940623_cl3_P.1_2021-01-08:0.059383)Branch5897:0.037831)Branch6366:0.024508)Branch6714:0.025719)Branch7116:0.015228)Branch7349:0.0076056)Branch7492:0.0024139)Branch7540:0.0025825)Branch7570:0.0067669)Branch7661:0.0045372)Branch7717:0.013276)Branch7915:0.0072966)Branch8002:0.0055694)Branch8062:0.00079769)Branch8068:0.0060726)Branch8150:0.0072275)Branch8233:0.0037433)Branch8268:0.0054082)Branch8318:0.0016051)Branch8326:0.0087199)Branch8398:0.01022)Branch8469:0.0031839)Branch8496:0.0035417)Branch8517:0.0077,((6777-EPI_ISL_2345667_cl3_P.1_2021-04-25:0.54454,(5311-EPI_ISL_2209872_cl3_P.4_2021-04-30:0.58155,6774-EPI_ISL_2345664_cl15_P.4_2021-04-29:0.6465)Branch8278:0.015117)Branch8406:0.014163,((5248-EPI_ISL_2209464_cl15_P.4_2021-05-04:0.47892,(6768-EPI_ISL_2345657_cl3_P.1_2021-05-04:0.25101,6810-EPI_ISL_2345702_cl3_P.1_2021-05-04:0.31573)Branch5371:0.057878)Branch6043:0.18146,((6943-EPI_ISL_2345842_cl15_P.4_2021-05-05:0.27312,(5166-EPI_ISL_2208938_cl3_P.1_2021-05-05:0.22285,6764-EPI_ISL_2345652_cl7_P.4_2021-05-05:0.2288)Branch5094:0.019785)Branch5280:0.2418,((6898-EPI_ISL_2345795_cl7_P.4_2021-04-25:0.58514,(3300-EPI_ISL_1966497_cl7_P.4_2021-03-30:0.55708,(3433-EPI_ISL_1966647_cl7_P.4_2021-04-04:0.25106,3434-EPI_ISL_1966648_cl7_P.4_2021-04-04:0.18471)Branch5115:0.20799)Branch7712:0.0067446)Branch7807:0.029654,(6762-EPI_ISL_2345650_cl15_P.4_2021-04-26:0.44875,(2031-EPI_ISL_1608168_cl3_P.1_2021-02-13:0.3101,(2024-EPI_ISL_1608161_cl3_P.1_2021-02-07:0.32065,2028-EPI_ISL_1608165_cl3_P.1_2021-02-08:0.33621)Branch7482:0.022977)Branch7810:0.014913)Branch8014:0.016986)Branch8199:0.017946)Branch8365:0.016251)Branch8503:0.0036213)Branch8518:0.0069124)Branch8546:0.0070833)Branch8589:0.0041488)Branch8611:0.0085897)Branch8641:0.0036397,((((6175-EPI_ISL_2344953_cl3_P.1_2021-04-23:0.52481,(3861-EPI_ISL_1967171_cl3_P.1_2021-04-09:0.34116,3865-EPI_ISL_1967175_cl15_P.4_2021-04-09:0.32111)Branch4366:0.048268)Branch4605:0.31778,(6836-EPI_ISL_2345730_cl7_P.4_2021-04-26:0.44876,(5207-EPI_ISL_2209288_cl7_P.4_2021-04-26:0.25764,6878-EPI_ISL_2345775_cl7_P.4_2021-04-26:0.31053)Branch4621:0.070132)Branch5068:0.23012)Branch7957:0.070471,((3084-EPI_ISL_1966269_cl7_P.4_2021-03-22:0.4665,(2349-EPI_ISL_1795107_cl3_P.1_2021-03-24:0.060373,5966-EPI_ISL_2344660_cl3_P.1_2021-03-24:0.058092)Branch4236:0.38502)Branch7910:0.066267,(1270-EPI_ISL_1381068_cl3_P.1_2021-03-02:0.44387,5287-EPI_ISL_2209668_cl7_P.4_2021-05-03:0.57044)Branch7923:0.065774)Branch8614:0.014485)Branch8657:0.0044247,((((3125-EPI_ISL_1966311_cl7_P.4_2021-03-22:0.28245,3447-EPI_ISL_1966662_cl7_P.4_2021-04-05:0.50028)Branch6928:0.082965,(3790-EPI_ISL_1967081_cl3_P.1_2021-04-04:0.47643,(3619-EPI_ISL_1966865_cl3_P.1_2021-04-08:0.47473,6318-EPI_ISL_2345143_cl3_P.1_2021-04-26:0.38693)Branch6489:0.046067)Branch7107:0.069401)Branch8149:0.05328,(6079-EPI_ISL_2344825_cl3_P.1_2021-04-20:0.67325,(6907-EPI_ISL_2345804_cl7_P.4_2021-04-25:0.40735,(5314-EPI_ISL_2209886_cl7_P.4_2021-04-28:0.3761,(3920-EPI_ISL_1967239_cl3_P.1_2021-04-18:0.28678,5165-EPI_ISL_2208930_cl3_P.1_2021-04-30:0.32607)Branch5161:0.069376)Branch5863:0.035226)Branch6262:0.14009)Branch8245:0.040952)Branch8616:0.018264,(((((4012-EPI_ISL_2003148_cl3_P.1_2021-03-23:0.48263,6906-EPI_ISL_2345803_cl3_P.1_2021-05-03:0.41616)Branch5883:0.079258,(6046-EPI_ISL_2344785_cl3_P.1_2021-04-19:0.67677,(3652-EPI_ISL_1966908_cl3_P.1_2021-04-06:0.52732,(3715-EPI_ISL_1966986_cl3_P.1_2021-04-06:0.40133,6330-EPI_ISL_2345157_cl3_P.1_2021-04-26:0.43248)Branch5494:0.053564)Branch6088:0.057935)Branch6764:0.0068772)Branch6855:0.076529,((3312-EPI_ISL_1966509_cl7_P.4_2021-03-29:0.19435,3559-EPI_ISL_1966795_cl7_P.4_2021-04-15:0.18516)Branch4268:0.38012,((5876-EPI_ISL_2308464_cl3_P.1_2021-02-26:0.42136,(2032-EPI_ISL_1608169_cl3_P.1_2021-02-20:0.25875,4850-EPI_ISL_2187873_cl3_P.1_2021-03-09:0.25465)Branch6468:0.034353)Branch6926:0.01569,(5443-EPI_ISL_2241550_cl3_P.1_2021-02-03:0.30523,((1997-EPI_ISL_1583656_cl3_P.1_2021-02-05:0.14546,(2012-EPI_ISL_1583697_cl3_P.1_2021-02-23:0,2013-EPI_ISL_1583700_cl3_P.1_2021-02-12:0)Branch4163:0.12099)Branch4643:0.20572,(5439-EPI_ISL_2241545_cl3_P.1_2021-02-03:0.28913,5442-EPI_ISL_2241549_cl3_P.2_2021-02-23:0.2787)Branch6455:0.013799)Branch6632:0.022735)Branch6930:0.015134)Branch7152:0.048494)Branch7884:0.0062367)Branch7969:0.083271,(((((6808-EPI_ISL_2345700_cl3_P.1_2021-04-29:0.43144,(3762-EPI_ISL_1967048_cl3_P.1_2021-04-04:0.54226,6134-EPI_ISL_2344894_cl15_P.4_2021-04-21:0.39957)Branch6531:0.036713)Branch7023:0.026442,(((2976-EPI_ISL_1966154_cl3_P.1_2021-03-10:0.24297,6949-EPI_ISL_2345848_cl3_P.1_2021-04-28:0.35094)Branch5868:0.063763,(3825-EPI_ISL_1967129_cl3_P.1_2021-04-07:0.38302,(2224-EPI_ISL_1731592_cl3_P.1_2021-04-05:0.25301,(5251-EPI_ISL_2209487_cl3_P.1_2021-03-29:0,5915-EPI_ISL_2344588_cl3_P.1_2021-03-29:0)Branch4072:0.28977)Branch5851:0.014857)Branch6021:0.051396)Branch6660:0.041913,(3187-EPI_ISL_1966378_cl7_P.4_2021-03-30:0.29187,(3736-EPI_ISL_1967019_cl3_P.1_2021-04-07:0.28652,6132-EPI_ISL_2344891_cl3_P.1_2021-04-21:0.37465)Branch6156:0.059096)Branch6897:0.026197)Branch7250:0.010055)Branch7400:0.059479,(5294-EPI_ISL_2209721_cl3_P.1_2021-04-28:0.64732,6782-EPI_ISL_2345672_cl15_P.4_2021-04-30:0.65639)Branch8058:0.017961)Branch8301:0.046559,(((2104-EPI_ISL_1652237_cl3_P.1_2021-03-20:0.41604,4468-EPI_ISL_2106184_cl3_P.1_2021-02-07:0.36182)Branch6814:0.087915,((2303-EPI_ISL_1786561_cl3_P.1_2021-03-04:0.44969,2306-EPI_ISL_1786565_cl3_P.1_2021-03-06:0.559)Branch7166:0.053098,(((1408-EPI_ISL_1445221_cl7_P.4_2021-03-15:0.29912,3033-EPI_ISL_1966215_cl7_P.4_2021-03-15:0.21513)Branch5095:0.16895,((1394-EPI_ISL_1445206_cl7_P.4_2021-03-16:0.31752,1424-EPI_ISL_1445238_cl3_P.1_2021-02-26:0.34577)Branch5529:0.033824,(1390-EPI_ISL_1445202_cl7_P.4_2021-03-15:0.48247,1395-EPI_ISL_1445207_cl9_P.4_2021-03-15:0.41077)Branch5751:0.01493)Branch5918:0.09372)Branch7113:0.04904,((((1353-EPI_ISL_1445158_cl7_P.4_2021-03-09:0.47383,1454-EPI_ISL_1445268_cl10_P.4_2021-02-24:0.5339)Branch5628:0.044465,(1459-EPI_ISL_1445274_cl10_P.4_2021-02-26:0.51752,(1322-EPI_ISL_1445124_cl10_P.4_2021-03-08:0.40659,(1382-EPI_ISL_1445194_cl7_P.4_2021-03-14:0.3269,(1381-EPI_ISL_1445193_cl10_P.4_2021-03-14:0.44188,(1379-EPI_ISL_1445191_cl10_P.4_2021-03-14:0.4263,1380-EPI_ISL_1445192_cl10_P.4_2021-03-14:0.25421)Branch4329:0.036077)Branch4463:0.04743)Branch4709:0.097333)Branch5459:0.054338)Branch6020:0.0065083)Branch6094:0.063434,((1327-EPI_ISL_1445129_cl7_P.4_2021-03-08:0.29916,(1370-EPI_ISL_1445180_cl7_P.4_2021-03-08:0.37137,(1423-EPI_ISL_1445237_cl7_P.4_2021-02-27:0.24417,1447-EPI_ISL_1445261_cl7_P.4_2021-02-25:0.25682)Branch5037:0.063368)Branch5646:0.016026)Branch5833:0.07595,(1388-EPI_ISL_1445200_cl7_P.4_2021-03-14:0.58495,(1433-EPI_ISL_1445247_cl7_P.4_2021-02-26:0.46834,(1444-EPI_ISL_1445258_cl7_P.4_2021-02-28:0.44138,((1407-EPI_ISL_1445220_cl7_P.4_2021-03-15:0.46969,(1294-EPI_ISL_1445095_cl7_P.4_2021-03-08:0.24088,1316-EPI_ISL_1445118_cl7_P.4_2021-03-08:0.38839)Branch5478:0.028935)Branch5806:0.020444,((1301-EPI_ISL_1445103_cl7_P.4_2021-03-08:0.28371,1302-EPI_ISL_1445104_cl3_P.1_2021-03-08:0.24295)Branch5082:0.079208,(1426-EPI_ISL_1445240_cl7_P.4_2021-02-26:0.33069,(1420-EPI_ISL_1445234_cl7_P.4_2021-02-27:0.28813,1445-EPI_ISL_1445259_cl7_P.4_2021-02-28:0.32546)Branch4957:0.031144)Branch5234:0.065098)Branch5914:0.011481)Branch6040:0.0073413)Branch6119:0.018146)Branch6326:0.02765)Branch6692:0.0059961)Branch6768:0.0041244)Branch6823:0.045141,((1405-EPI_ISL_1445218_cl7_P.4_2021-03-16:0.41195,2304-EPI_ISL_1786563_cl7_P.4_2021-03-06:0.54145)Branch6952:0.028473,((1404-EPI_ISL_1445217_cl7_P.4_2021-03-15:0.32319,(1398-EPI_ISL_1445211_cl7_P.4_2021-03-15:0.37123,1412-EPI_ISL_1445225_cl7_P.4_2021-03-15:0.25047)Branch4537:0.2151)Branch6356:0.064826,(1399-EPI_ISL_1445212_cl7_P.4_2021-03-15:0.39257,((1335-EPI_ISL_1445138_cl7_P.4_2021-03-07:0.28807,(1339-EPI_ISL_1445143_cl7_P.4_2021-03-08:0.3142,(1300-EPI_ISL_1445102_cl7_P.4_2021-03-08:0.23764,(1292-EPI_ISL_1445093_cl7_P.4_2021-03-08:0.20244,(1441-EPI_ISL_1445255_cl7_P.4_2021-02-28:0,1446-EPI_ISL_1445260_cl7_P.4_2021-02-24:0)Branch4198:0.21522)Branch5466:0.027464)Branch5783:0.025571)Branch6083:0.0029846)Branch6109:0.039468,(((1290-EPI_ISL_1445091_cl7_P.4_2021-03-08:0.17465,1291-EPI_ISL_1445092_cl7_P.4_2021-03-08:0.23412)Branch4882:0.10694,(1400-EPI_ISL_1445213_cl7_P.4_2021-03-15:0.27616,(1352-EPI_ISL_1445157_cl7_P.4_2021-03-09:0.10093,1401-EPI_ISL_1445214_cl7_P.4_2021-03-15:0.13126)Branch4743:0.10387)Branch5659:0.021519)Branch5920:0.051412,((1436-EPI_ISL_1445250_cl7_P.4_2021-02-26:0.2075,1449-EPI_ISL_1445263_cl7_P.4_2021-02-26:0.20745)Branch5081:0.11735,((1422-EPI_ISL_1445236_cl7_P.4_2021-02-27:0.18781,1432-EPI_ISL_1445246_cl7_P.4_2021-02-26:0.13968)Branch4995:0.10162,(1336-EPI_ISL_1445139_cl7_P.4_2021-03-07:0.18128,1343-EPI_ISL_1445147_cl7_P.4_2021-03-08:0.25195)Branch5645:0.035369)Branch6068:0.025291)Branch6360:0.013255)Branch6557:0.0050242)Branch6620:0.025445)Branch6963:0.017797)Branch7216:0.010441)Branch7353:0.0049555)Branch7442:0.028279)Branch7840:0.007912)Branch7972:0.010965)Branch8112:0.053402,(((3737-EPI_ISL_1967020_cl3_P.1_2021-04-07:0.37003,6953-EPI_ISL_2345852_cl3_P.1_2021-04-29:0.38911)Branch4602:0.27803,(3562-EPI_ISL_1966798_cl7_P.4_2021-04-14:0.51295,(1360-EPI_ISL_1445166_cl7_P.4_2021-03-05:0.34345,3007-EPI_ISL_1966185_cl3_P.1_2021-03-10:0.22903)Branch4983:0.12641)Branch6316:0.082273)Branch7456:0.06283,((2229-EPI_ISL_1731597_cl3_P.1_2021-04-05:0.37593,(5249-EPI_ISL_2209475_cl3_P.1_2021-03-30:0,5975-EPI_ISL_2344681_cl3_P.1_2021-03-30:0)Branch4056:0.43457)Branch7660:0.027382,((5213-EPI_ISL_2209313_cl3_P.1_2021-04-21:0.37376,6150-EPI_ISL_2344914_cl3_P.1_2021-04-21:0.35886)Branch6204:0.12132,((3511-EPI_ISL_1966733_cl3_P.1_2021-04-12:0.48384,(2198-EPI_ISL_1715154_cl3_P.1_2021-04-05:0,2199-EPI_ISL_1715155_cl3_P.1_2021-04-05:0)Branch3957:0.3855)Branch6283:0.11104,(1161-EPI_ISL_1293080_cl3_P.1_2021-02-01:0.24072,((2456-EPI_ISL_1795218_cl3_P.1_2021-03-21:0,6574-EPI_ISL_2345447_cl3_P.1_2021-03-21:0)Branch4223:0.26073,(1199-EPI_ISL_1303541_cl3_P.1_2021-02-15:0.19094,(1146-EPI_ISL_1293063_cl3_P.1_2021-02-06:0.10904,(1158-EPI_ISL_1293077_cl3_P.1_2021-02-03:0.05411,1200-EPI_ISL_1303542_cl3_P.1_2021-02-15:0.062736)Branch4805:0.060274)Branch5303:0.045566)Branch5815:0.025374)Branch6111:0.059862)Branch6913:0.06116)Branch7834:0.0021535)Branch7866:0.012334)Branch8052:0.024205)Branch8357:0.036704)Branch8610:0.0082122)Branch8638:0.0075869,((((((1917-EPI_ISL_1520129_cl3_P.1_2021-02-19:0.21514,(6494-EPI_ISL_2345365_cl3_P.1_2021-03-21:0.19316,(2396-EPI_ISL_1795156_cl3_P.1_2021-03-21:0.056913,(2418-EPI_ISL_1795180_cl3_P.1_2021-03-21:0,6524-EPI_ISL_2345397_cl3_P.1_2021-03-21:0)Branch4143:0.061553)Branch4332:0.081732)Branch4716:0.14341)Branch6079:0.053425,((2428-EPI_ISL_1795190_cl3_P.1_2021-03-21:0,6538-EPI_ISL_2345411_cl3_P.1_2021-03-21:0)Branch3969:0.37214,(6285-EPI_ISL_2345102_cl3_P.1_2021-04-25:0.24064,6289-EPI_ISL_2345106_cl3_P.1_2021-04-25:0.2508)Branch4750:0.15214)Branch6193:0.044487)Branch6750:0.041031,((7059-EPI_ISL_2346008_cl3_P.1_2021-04-07:0.4857,((6270-EPI_ISL_2345085_cl3_P.1_2021-04-25:0.36388,(2397-EPI_ISL_1795157_cl3_P.1_2021-03-21:0.22771,6495-EPI_ISL_2345366_cl3_P.1_2021-03-21:0.2341)Branch4846:0.1065)Branch5800:0.020982,(3778-EPI_ISL_1967065_cl3_P.1_2021-04-08:0.40683,(6235-EPI_ISL_2345039_cl3_P.1_2021-04-22:0.29949,(5333-EPI_ISL_2210083_cl3_P.1_2021-04-22:0,6236-EPI_ISL_2345040_cl3_P.1_2021-04-22:0)Branch1158:0.3132)Branch4625:0.15124)Branch5887:0.013902)Branch6045:0.033612)Branch6419:0.061703,(3410-EPI_ISL_1966622_cl7_P.4_2021-04-04:0.32647,3575-EPI_ISL_1966815_cl7_P.4_2021-04-15:0.53499)Branch6548:0.047698)Branch7199:0.0092474)Branch7323:0.079582,(6087-EPI_ISL_2344834_cl3_P.1_2021-04-20:0.70874,(3723-EPI_ISL_1966996_cl3_P.1_2021-04-01:0.51008,6338-EPI_ISL_2345169_cl3_P.1_2021-04-24:0.48998)Branch6200:0.12999)Branch7974:0.031835)Branch8424:0.015331,(((3639-EPI_ISL_1966888_cl3_P.1_2021-04-05:0.68458,(5756-EPI_ISL_2295405_cl3_P.1_2021-04-14:0.53886,(5201-EPI_ISL_2209255_cl3_P.1_2021-04-09:0,5255-EPI_ISL_2209505_cl3_P.1_2021-04-09:0)Branch1397:0.43149)Branch5899:0.18746)Branch8371:0.0099785,(((1072-EPI_ISL_1219021_cl3_P.1_2021-02-24:0.36019,(3642-EPI_ISL_1966891_cl3_P.1_2021-04-05:0.52435,(3629-EPI_ISL_1966875_cl3_P.1_2021-04-04:0.35824,3641-EPI_ISL_1966890_cl15_P.4_2021-04-05:0.34084)Branch5007:0.12934)Branch6342:0.08036)Branch7425:0.040531,((6117-EPI_ISL_2344870_cl3_P.1_2021-04-20:0.39721,((4427-EPI_ISL_2101668_cl3_P.1_2021-04-13:0.30109,7337-EPI_ISL_2385752_cl3_P.1_2021-04-26:0.33658)Branch4875:0.16115,(2815-EPI_ISL_1858734_cl3_P.1_2021-04-06:0.30294,4299-EPI_ISL_2101432_cl3_P.1_2021-04-15:0.30075)Branch5802:0.056197)Branch6461:0.054766)Branch7175:0.051017,((5933-EPI_ISL_2344613_cl3_P.1_2021-04-16:0.4009,7129-EPI_ISL_2346095_cl3_P.1_2021-04-20:0.31036)Branch6604:0.091578,(6985-EPI_ISL_2345892_cl3_P.1_2021-04-04:0.37848,(6268-EPI_ISL_2345081_cl3_P.1_2021-04-25:0.37226,6291-EPI_ISL_2345108_cl3_P.1_2021-04-25:0.3354)Branch7028:0.038373)Branch7557:0.02323)Branch7867:0.0015373)Branch7890:0.0083423)Branch8023:0.02969,(5932-EPI_ISL_2344608_cl15_P.4_2021-04-13:0.43882,((3286-EPI_ISL_1966483_cl7_P.4_2021-03-29:0.30464,5319-EPI_ISL_2209905_cl3_P.1_2021-05-04:0.29033)Branch6142:0.12988,(6970-EPI_ISL_2345870_cl3_P.1_2021-04-28:0.30316,(1955-EPI_ISL_1533725_cl3_P.1_2021-03-03:0.25681,5208-EPI_ISL_2209292_cl3_P.1_2021-04-29:0.38072)Branch6736:0.042111)Branch7340:0.04268)Branch7956:0.016211)Branch8215:0.015646)Branch8385:0.0094736)Branch8467:0.0032781,((((2220-EPI_ISL_1731588_cl3_P.1_2021-04-02:0.32688,2949-EPI_ISL_1966125_cl3_P.1_2021-03-10:0.20553)Branch6134:0.092399,(2980-EPI_ISL_1966158_cl7_P.4_2021-03-09:0.2584,(1313-EPI_ISL_1445115_cl7_P.4_2021-03-05:0.26801,1369-EPI_ISL_1445178_cl7_P.4_2021-03-09:0.27874)Branch5452:0.10072)Branch6654:0.054483)Branch7413:0.036098,((3746-EPI_ISL_1967029_cl3_P.1_2021-04-07:0.39902,6165-EPI_ISL_2344935_cl3_P.1_2021-04-22:0.53569)Branch6259:0.11551,(6288-EPI_ISL_2345105_cl3_P.1_2021-04-25:0.56972,(3400-EPI_ISL_1966612_cl7_P.4_2021-04-04:0.44166,3401-EPI_ISL_1966613_cl7_P.4_2021-04-04:0.27232)Branch5484:0.075463)Branch6338:0.10313)Branch7769:0.012426)Branch7954:0.04467,((2293-EPI_ISL_1752658_cl3_P.1_2021-03-18:0.45883,5162-EPI_ISL_2208904_cl3_P.1_2021-04-12:0.41337)Branch7753:0.046172,((3213-EPI_ISL_1966406_cl7_P.4_2021-03-30:0.59045,3481-EPI_ISL_1966698_cl7_P.4_2021-04-05:0.50251)Branch7203:0.043916,(6835-EPI_ISL_2345729_cl15_P.4_2021-05-04:0.51242,7082-EPI_ISL_2346044_cl3_P.1_2021-04-06:0.39484)Branch7292:0.038388)Branch7882:0.037448)Branch8347:0.016108)Branch8472:0.0019379)Branch8482:0.0083849)Branch8539:0.021889,(((((3285-EPI_ISL_1966482_cl7_P.4_2021-03-29:0.58161,(3293-EPI_ISL_1966490_cl7_P.4_2021-03-29:0.27768,((1356-EPI_ISL_1445162_cl7_P.4_2021-03-05:0.31493,3003-EPI_ISL_1966181_cl7_P.4_2021-03-10:0.22456)Branch4242:0.16895,(3936-EPI_ISL_1967259_cl7_P.4_2021-04-18:0.34527,(3941-EPI_ISL_1967264_cl7_P.4_2021-04-18:0.38564,(3415-EPI_ISL_1966627_cl7_P.4_2021-04-05:0.26897,3940-EPI_ISL_1967263_cl7_P.4_2021-04-18:0.24816)Branch4564:0.04631)Branch4817:0.029719)Branch5022:0.015303)Branch5160:0.076398)Branch5922:0.027152)Branch6226:0.057147,(3892-EPI_ISL_1967208_cl3_P.1_2021-04-20:0.56814,(6812-EPI_ISL_2345704_cl7_P.4_2021-05-03:0.51735,(6811-EPI_ISL_2345703_cl15_P.4_2021-04-25:0.34044,(5269-EPI_ISL_2209586_cl7_P.1.2_2021-05-03:0.37586,6809-EPI_ISL_2345701_cl3_P.1.2_2021-05-03:0.24738)Branch4860:0.076368)Branch5487:0.032304)Branch5860:0.070141)Branch6705:0.020938)Branch6968:0.041316,((2923-EPI_ISL_1966095_cl3_P.1_2021-02-27:0.27999,(2924-EPI_ISL_1966096_cl7_P.4_2021-02-27:0.28066,(1450-EPI_ISL_1445264_cl7_P.4_2021-02-27:0.2508,1452-EPI_ISL_1445266_cl7_P.4_2021-02-27:0.2762)Branch4243:0.18865)Branch5336:0.038977)Branch5766:0.12042,(3949-EPI_ISL_1967273_cl7_P.4_2021-04-19:0.58757,4006-EPI_ISL_2003140_cl3_P.1_2021-03-20:0.41536)Branch6936:0.026537)Branch7321:0.015033)Branch7579:0.077668,((3943-EPI_ISL_1967266_cl7_P.4_2021-04-18:0.50714,6955-EPI_ISL_2345854_cl15_P.4_2021-04-25:0.4611)Branch6827:0.091136,(3927-EPI_ISL_1967246_cl7_P.4_2021-04-18:0.54596,(3921-EPI_ISL_1967240_cl7_P.4_2021-04-18:0.38902,(5345-EPI_ISL_2210173_cl7_P.4_2021-04-26:0.29681,6856-EPI_ISL_2345752_cl7_P.4_2021-05-03:0.29989)Branch4688:0.034261)Branch4919:0.23897)Branch7760:0.02803)Branch8153:0.040974)Branch8528:0.013529,(((3985-EPI_ISL_2003113_cl3_P.1_2021-01-03:0.37544,(3042-EPI_ISL_1966224_cl7_P.4_2021-03-14:0.38884,(1378-EPI_ISL_1445190_cl7_P.4_2021-03-14:0.37479,3222-EPI_ISL_1966415_cl7_P.4_2021-03-29:0.32277)Branch5310:0.043369)Branch5768:0.067489)Branch6574:0.08662,(3926-EPI_ISL_1967245_cl7_P.4_2021-04-19:0.55622,(6946-EPI_ISL_2345845_cl7_P.4_2021-05-03:0.57135,(5961-EPI_ISL_2344651_cl3_P.1_2021-04-12:0.29581,(3274-EPI_ISL_1966469_cl7_P.4_2021-03-31:0.37932,3797-EPI_ISL_1967088_cl3_P.1_2021-04-04:0.29106)Branch6167:0.035072)Branch6618:0.030731)Branch7032:0.035635)Branch7569:0.018488)Branch7828:0.069461,(((3313-EPI_ISL_1966510_cl7_P.4_2021-03-30:0.38943,(2218-EPI_ISL_1731586_cl3_P.1_2021-04-03:0.46465,4025-EPI_ISL_2003162_cl3_P.1_2021-03-30:0.44225)Branch7414:0.0090155)Branch7566:0.038762,((3063-EPI_ISL_1966248_cl3_P.1_2021-03-17:0.32155,(3064-EPI_ISL_1966249_cl7_P.4_2021-03-17:0.29538,3477-EPI_ISL_1966694_cl7_P.4_2021-04-08:0.38692)Branch6753:0.027227)Branch7138:0.062205,(2183-EPI_ISL_1715135_cl3_P.1_2021-03-09:0.54244,(6092-EPI_ISL_2344840_cl3_P.1_2021-04-19:0.37238,((3529-EPI_ISL_1966757_cl7_P.4_2021-04-12:0.23579,(2089-EPI_ISL_1628366_cl3_P.1_2021-03-18:0.098378,2703-EPI_ISL_1821262_cl3_P.1_2021-03-31:0.10897)Branch4586:0.1073)Branch5361:0.078058,(3531-EPI_ISL_1966760_cl7_P.4_2021-04-12:0.34851,(2551-EPI_ISL_1795318_cl7_P.4_2021-03-22:0.18614,6688-EPI_ISL_2345570_cl3_P.1_2021-03-22:0.16366)Branch4982:0.099178)Branch6005:0.020028)Branch6254:0.035941)Branch6728:0.048727)Branch7419:0.039542)Branch8020:0.0057872)Branch8099:0.053299,((5223-EPI_ISL_2209351_cl3_P.1_2021-05-05:0.46042,(2392-EPI_ISL_1795152_cl3_P.1_2021-03-21:0.21449,6490-EPI_ISL_2345361_cl3_P.1_2021-03-21:0.22279)Branch5150:0.21137)Branch7701:0.038029,(((3413-EPI_ISL_1966625_cl7_P.4_2021-04-04:0.38628,3501-EPI_ISL_1966722_cl7_P.4_2021-04-05:0.37516)Branch6904:0.038616,(3058-EPI_ISL_1966242_cl7_P.4_2021-03-15:0.49327,(5217-EPI_ISL_2209325_cl7_P.4_2021-05-05:0.4069,(3230-EPI_ISL_1966423_cl7_P.4_2021-03-29:0.24056,((2421-EPI_ISL_1795183_cl3_P.1_2021-03-21:0,6528-EPI_ISL_2345401_cl3_P.1_2021-03-21:0)Branch4527:0.097283,((2385-EPI_ISL_1795144_cl3_P.1_2021-03-21:0,6481-EPI_ISL_2345351_cl3_P.1_2021-03-21:0)Branch4560:0.059792,(2398-EPI_ISL_1795158_cl3_P.1_2021-03-21:0,6496-EPI_ISL_2345367_cl3_P.1_2021-03-21:0)Branch4568:0.058209)Branch4909:0.031334)Branch5179:0.11782)Branch6556:0.026572)Branch6919:0.015934)Branch7144:0.021979)Branch7485:0.028297,(6398-EPI_ISL_2345251_cl3_P.1_2021-04-26:0.4007,(3476-EPI_ISL_1966693_cl3_P.1_2021-04-04:0.34923,7046-EPI_ISL_2345988_cl3_P.1_2021-04-05:0.38609)Branch7315:0.021011)Branch7635:0.017946)Branch7903:0.020842)Branch8176:0.047919)Branch8556:0.0015401)Branch8569:0.0070424)Branch8607:0.010423)Branch8648:0.0037098)Branch8667:0.0053145)Branch8691:0.0039514,(((((819-EPI_ISL_1182545_cl3_P.2_2021-01-30:0.4333,(8492-EPI_ISL_875688_cl3_P.1_2021-01-04:0.31347,8593-EPI_ISL_940614_cl3_P.1_2021-01-19:0.30077)Branch7150:0.021495)Branch7475:0.034686,((7266-EPI_ISL_2385605_cl3_P.1_2021-05-05:0.57052,(7239-EPI_ISL_2385563_cl3_P.1_2021-05-05:0.27665,7264-EPI_ISL_2385603_cl3_P.1_2021-05-06:0.34757)Branch5516:0.15498)Branch7446:0.022198,(7263-EPI_ISL_2385602_cl3_P.1_2021-05-06:0.66215,(((4884-EPI_ISL_2187916_cl7_P.4_2021-03-29:0.48259,(2774-EPI_ISL_1858584_cl3_P.1_2021-04-14:0.41742,4446-EPI_ISL_2101710_cl3_P.1_2021-04-26:0.37084)Branch5688:0.086071)Branch6674:0.043753,((2741-EPI_ISL_1858389_cl3_P.1_2021-04-09:0.38238,4396-EPI_ISL_2101613_cl3_P.1_2021-04-20:0.37347)Branch6048:0.078584,(4735-EPI_ISL_2187722_cl3_P.1_2021-01-18:0.24363,(4920-EPI_ISL_2187954_cl3_P.1_2021-04-06:0.13526,5380-EPI_ISL_2222900_cl3_P.1_2021-05-04:0.12542)Branch4418:0.26445)Branch6687:0.02283)Branch6974:0.019389)Branch7241:0.013488,(2795-EPI_ISL_1858658_cl3_P.1_2021-04-14:0.3529,(4452-EPI_ISL_2101722_cl3_P.1_2021-04-08:0.46174,(4358-EPI_ISL_2101540_cl3_P.1_2021-04-26:0.48795,(7221-EPI_ISL_2385523_cl3_P.1_2021-05-03:0.22045,7338-EPI_ISL_2385755_cl3_P.1_2021-04-26:0.18638)Branch4311:0.15721)Branch5220:0.12949)Branch6594:0.054501)Branch7300:0.0092713)Branch7423:0.019538)Branch7718:0.0047787)Branch7779:0.013576)Branch7977:0.017743,((2110-EPI_ISL_1664120_cl3_P.1_2021-03-24:0.42811,(4450-EPI_ISL_2101717_cl3_P.1_2021-04-20:0.45232,(4313-EPI_ISL_2101466_cl3_P.1_2021-04-20:0.48267,(7235-EPI_ISL_2385550_cl3_P.1_2021-05-03:0.45179,(7208-EPI_ISL_2385500_cl3_P.1_2021-05-03:0.27097,7236-EPI_ISL_2385551_cl3_P.1_2021-05-03:0.31763)Branch5181:0.099787)Branch6191:0.016844)Branch6388:0.034898)Branch6830:0.016507)Branch7043:0.069419,((2166-EPI_ISL_1664201_cl3_P.1_2021-03-27:0.35029,4397-EPI_ISL_2101615_cl3_P.1_2021-04-20:0.52811)Branch7187:0.048653,(914-EPI_ISL_1213168_cl3_P.1_2021-02-14:0.38453,(2055-EPI_ISL_1625995_cl3_P.1_2021-02-26:0.58007,(5334-EPI_ISL_2210088_cl15_P.4_2021-04-14:0.26563,6004-EPI_ISL_2344729_cl15_P.4_2021-04-16:0.35934)Branch4665:0.21535)Branch6611:0.077617)Branch7671:0.014644)Branch7871:0.011394)Branch8040:0.011447)Branch8166:0.021392,(((((1895-EPI_ISL_1509639_cl3_P.1_2021-02-25:0.19411,1896-EPI_ISL_1509720_cl3_P.1_2021-02-16:0.29331)Branch5399:0.044807,(1884-EPI_ISL_1498917_cl3_P.1_2021-02-01:0.20956,(3112-EPI_ISL_1966297_cl7_P.4_2021-03-22:0.20205,3552-EPI_ISL_1966787_cl7_P.4_2021-04-15:0.25755)Branch5136:0.037696)Branch5442:0.039299)Branch5885:0.077245,(2246-EPI_ISL_1734844_cl3_P.1_2021-04-03:0.36152,3251-EPI_ISL_1966444_cl7_P.4_2021-03-31:0.5907)Branch6501:0.025758)Branch6822:0.085876,((3283-EPI_ISL_1966480_cl3_P.1_2021-03-31:0.25912,5204-EPI_ISL_2209265_cl3_P.1_2021-04-08:0.48655)Branch7359:0.034017,((2065-EPI_ISL_1626006_cl3_P.1_2021-02-27:0.42052,6820-EPI_ISL_2345713_cl3_P.1_2021-04-29:0.44531)Branch7171:0.020442,(5194-EPI_ISL_2209177_cl3_P.1_2021-04-22:0.49064,(6973-EPI_ISL_2345873_cl15_P.4_2021-04-26:0.61866,(3275-EPI_ISL_1966470_cl7_P.4_2021-03-31:0.39801,5267-EPI_ISL_2209579_cl7_P.4_2021-05-03:0.36091)Branch6953:0.011763)Branch7103:0.0089251)Branch7226:0.017031)Branch7499:0.024749)Branch7845:0.014409)Branch8047:0.014683,(((3385-EPI_ISL_1966597_cl7_P.4_2021-04-05:0.31057,3387-EPI_ISL_1966599_cl7_P.4_2021-04-05:0.32365)Branch4951:0.12577,(2190-EPI_ISL_1715145_cl3_P.1_2021-03-10:0.41375,(1386-EPI_ISL_1445198_cl7_P.4_2021-03-15:0.40856,3053-EPI_ISL_1966236_cl7_P.4_2021-03-15:0.35475)Branch4431:0.18745)Branch5850:0.033099)Branch6207:0.14531,((3180-EPI_ISL_1966371_cl7_P.4_2021-03-30:0.49514,(7110-EPI_ISL_2346076_cl7_P.4_2021-03-16:0.3722,(4797-EPI_ISL_2187804_cl3_P.1_2021-02-19:0.26053,4929-EPI_ISL_2187965_cl7_P.4_2021-04-08:0.39699)Branch4821:0.11707)Branch5853:0.096288)Branch7072:0.067315,((3398-EPI_ISL_1966610_cl7_P.4_2021-04-05:0.48498,7008-EPI_ISL_2345929_cl3_P.1_2021-04-19:0.67251)Branch6813:0.063655,((5351-EPI_ISL_2210223_cl3_P.1_2021-04-28:0.45126,6824-EPI_ISL_2345718_cl3_P.1_2021-04-29:0.66069)Branch5780:0.10955,(3518-EPI_ISL_1966746_cl7_P.4_2021-04-14:0.36169,(6149-EPI_ISL_2344913_cl3_P.1_2021-04-22:0.37008,(3599-EPI_ISL_1966842_cl15_P.4_2021-04-08:0.47305,(3520-EPI_ISL_1966748_cl7_P.4_2021-04-15:0.48181,4683-EPI_ISL_2170923_cl7_P.4_2021-03-17:0.34818)Branch4969:0.042464)Branch5328:0.029554)Branch5626:0.06141)Branch6311:0.062606)Branch7142:0.039114)Branch7739:0.021437)Branch8048:0.016005)Branch8251:0.00057358)Branch8252:0.012111)Branch8386:0.05347,((((3158-EPI_ISL_1966349_cl7_P.4_2021-03-22:0.48398,(522-EPI_ISL_1164978_cl3_P.1_2021-01-19:0.14563,1124-EPI_ISL_1261692_cl3_P.1_2021-02-08:0.11504)Branch4552:0.2365)Branch6781:0.12058,(1186-EPI_ISL_1303525_cl3_P.1_2021-02-16:0.31611,((2617-EPI_ISL_1795389_cl3_P.1_2021-03-24:0,6601-EPI_ISL_2345475_cl3_P.1_2021-03-24:0)Branch871:0.38853,((2479-EPI_ISL_1795241_cl3_P.1_2021-03-24:0,6599-EPI_ISL_2345473_cl3_P.1_2021-03-24:0)Branch3949:0.1921,((2498-EPI_ISL_1795262_cl3_P.1_2021-03-24:0,6620-EPI_ISL_2345496_cl3_P.1_2021-03-24:0)Branch4020:0.11016,(2499-EPI_ISL_1795263_cl3_P.1_2021-03-24:0,6621-EPI_ISL_2345497_cl3_P.1_2021-03-24:0)Branch4053:0.095124)Branch4331:0.047069)Branch4542:0.0606)Branch4894:0.19665)Branch7080:0.095834)Branch8404:0.045511,((((2706-EPI_ISL_1821265_cl3_P.1_2021-03-24:0.36931,(2354-EPI_ISL_1795112_cl3_P.1_2021-03-22:0.13935,6444-EPI_ISL_2345311_cl3_P.1_2021-03-22:0.17658)Branch4157:0.14514)Branch4752:0.097022,((2254-EPI_ISL_1734857_cl7_P.4_2021-04-05:0.43635,((3082-EPI_ISL_1966267_cl7_P.4_2021-03-23:0.16635,3281-EPI_ISL_1966478_cl7_P.4_2021-03-29:0.19778)Branch4292:0.071943,(3280-EPI_ISL_1966477_cl7_P.4_2021-03-29:0.3035,(2255-EPI_ISL_1734858_cl3_P.1_2021-04-05:0.16025,2267-EPI_ISL_1734877_cl7_P.4_2021-04-05:0.1725)Branch4083:0.11493)Branch4455:0.02967)Branch4622:0.027894)Branch4762:0.056803,(3282-EPI_ISL_1966479_cl7_P.4_2021-03-29:0.31433,3347-EPI_ISL_1966557_cl7_P.4_2021-04-05:0.28554)Branch5043:0.0173)Branch5193:0.040009)Branch5589:0.20102,((2351-EPI_ISL_1795109_cl3_P.1_2021-03-26:0.41862,5969-EPI_ISL_2344666_cl3_P.1_2021-03-24:0.33879)Branch6793:0.094523,(3887-EPI_ISL_1967202_cl3_P.1_2021-04-19:0.33851,((3933-EPI_ISL_1967252_cl7_P.4_2021-04-19:0.30706,(2329-EPI_ISL_1795081_cl3_P.1_2021-03-22:0.14966,6666-EPI_ISL_2345546_cl3_P.1_2021-03-22:0.17359)Branch4667:0.18704)Branch6511:0.045604,(5212-EPI_ISL_2209312_cl3_P.4_2021-04-27:0.41479,(5210-EPI_ISL_2209307_cl3_P.1_2021-04-27:0.25948,(6895-EPI_ISL_2345792_cl15_P.4_2021-04-27:0.084689,7146-EPI_ISL_2362260_cl15_P.4_2021-04-27:0.086862)Branch4189:0.17944)Branch5116:0.1477)Branch6794:0.023437)Branch7133:0.045182)Branch7811:0.023478)Branch8130:0.019201)Branch8298:0.055504,((3516-EPI_ISL_1966741_cl7_P.4_2021-04-15:0.41782,4187-EPI_ISL_2017467_cl3_P.1_2021-02-18:0.35282)Branch7501:0.11205,((3178-EPI_ISL_1966369_cl7_P.4_2021-03-30:0.33711,6866-EPI_ISL_2345762_cl7_P.4_2021-04-14:0.41648)Branch6767:0.096911,(5888-EPI_ISL_2308477_cl3_P.1_2021-02-26:0.42482,7060-EPI_ISL_2346011_cl3_P.1_2021-04-07:0.45681)Branch7523:0.047609)Branch8157:0.058647)Branch8627:0.0094888)Branch8665:0.0020711)Branch8672:0.010066,((((((2575-EPI_ISL_1795343_cl3_P.1_2021-03-26:0.16034,6726-EPI_ISL_2345609_cl3_P.1_2021-03-26:0.16512)Branch4868:0.17237,(2077-EPI_ISL_1628354_cl3_P.1_2021-03-14:0.41045,(2074-EPI_ISL_1628351_cl3_P.1_2021-03-13:0.084796,(2073-EPI_ISL_1628350_cl3_P.1_2021-03-13:0,2093-EPI_ISL_1628370_cl3_P.1_2021-03-09:0)Branch4278:0.079942)Branch4642:0.15854)Branch6105:0.043599)Branch6663:0.037977,((2570-EPI_ISL_1795337_cl3_P.1_2021-03-26:0.055402,6721-EPI_ISL_2345603_cl3_P.1_2021-03-26:0.060888)Branch3973:0.42258,((2573-EPI_ISL_1795341_cl3_P.1_2021-03-26:0,6724-EPI_ISL_2345607_cl3_P.1_2021-03-26:0)Branch4097:0.33212,(3326-EPI_ISL_1966525_cl15_P.4_2021-03-29:0.3378,(3457-EPI_ISL_1966673_cl7_P.4_2021-04-09:0.25987,(2572-EPI_ISL_1795339_cl3_P.1_2021-03-26:0,6723-EPI_ISL_2345605_cl3_P.1_2021-03-26:0)Branch4048:0.25454)Branch5313:0.055492)Branch5929:0.044313)Branch6464:0.031915)Branch6868:0.02323)Branch7194:0.13058,((((((2458-EPI_ISL_1795220_cl3_P.1_2021-03-20:0.14633,6577-EPI_ISL_2345450_cl3_P.1_2021-03-20:0.17692)Branch4369:0.2877,(6143-EPI_ISL_2344904_cl3_P.1_2021-04-22:0.45055,(3583-EPI_ISL_1966826_cl3_P.1_2021-04-08:0.23753,(5284-EPI_ISL_2209653_cl3_P.1_2021-03-29:0,6441-EPI_ISL_2345306_cl3_P.1_2021-03-29:0)Branch4483:0.15536)Branch5719:0.06533)Branch6527:0.033749)Branch6985:0.032277,((3585-EPI_ISL_1966828_cl3_P.1_2021-04-08:0.29673,(3582-EPI_ISL_1966825_cl3_P.1_2021-04-07:0.26457,3667-EPI_ISL_1966928_cl15_P.4_2021-04-06:0.25131)Branch5755:0.026134)Branch6071:0.10276,((5168-EPI_ISL_2208950_cl3_P.1_2021-03-30:0,5914-EPI_ISL_2344587_cl3_P.1_2021-03-30:0)Branch4087:0.32423,(3517-EPI_ISL_1966742_cl7_P.4_2021-04-14:0.3027,6145-EPI_ISL_2344907_cl3_P.1_2021-04-22:0.33569)Branch4826:0.15136)Branch6306:0.078611)Branch7385:0.0048789)Branch7450:0.019445,((1331-EPI_ISL_1445133_cl7_P.4_2021-03-09:0.34946,2999-EPI_ISL_1966177_cl3_P.1_2021-03-09:0.23805)Branch4690:0.26584,((3189-EPI_ISL_1966380_cl7_P.4_2021-03-30:0.25837,(3584-EPI_ISL_1966827_cl3_P.1_2021-04-08:0.21506,3586-EPI_ISL_1966829_cl3_P.1_2021-04-08:0.21256)Branch4884:0.083157)Branch5644:0.1303,(3271-EPI_ISL_1966465_cl7_P.4_2021-03-30:0.46237,(3215-EPI_ISL_1966408_cl10_P.4_2021-03-29:0.48125,(3193-EPI_ISL_1966384_cl7_P.4_2021-03-30:0.25472,3272-EPI_ISL_1966466_cl7_P.4_2021-03-30:0.18654)Branch5656:0.087838)Branch6749:0.023156)Branch7050:0.019308)Branch7320:0.021661)Branch7638:0.0068638)Branch7732:0.036686,((6240-EPI_ISL_2345047_cl3_P.1_2021-04-25:0.69068,((2986-EPI_ISL_1966164_cl7_P.4_2021-03-09:0.28166,3403-EPI_ISL_1966615_cl7_P.4_2021-04-04:0.3583)Branch5187:0.030706,(1325-EPI_ISL_1445127_cl7_P.4_2021-03-08:0.43006,(1326-EPI_ISL_1445128_cl7_P.4_2021-03-08:0.30467,2987-EPI_ISL_1966165_cl7_P.4_2021-03-09:0.22946)Branch4810:0.064243)Branch5318:0.014951)Branch5453:0.10205)Branch6666:0.10823,((3273-EPI_ISL_1966467_cl3_P.1_2021-03-30:0.34544,3537-EPI_ISL_1966769_cl7_P.4_2021-04-15:0.66921)Branch7372:0.045558,(3535-EPI_ISL_1966767_cl7_P.4_2021-04-15:0.41957,6755-EPI_ISL_2345643_cl7_P.4_2021-04-14:0.55456)Branch7448:0.042325)Branch8061:0.012018)Branch8220:0.0081659)Branch8308:0.020551,((6144-EPI_ISL_2344905_cl3_P.1_2021-04-22:0.33822,6170-EPI_ISL_2344941_cl3_P.1_2021-04-22:0.30734)Branch6139:0.1722,(6142-EPI_ISL_2344903_cl3_P.1_2021-04-22:0.37372,6911-EPI_ISL_2345809_cl3_P.1_2021-04-28:0.42627)Branch6166:0.17714)Branch8459:0.0068603)Branch8510:0.027861)Branch8658:0.014411,(((((((2592-EPI_ISL_1795361_cl3_P.1_2021-03-26:0,6750-EPI_ISL_2345636_cl3_P.1_2021-03-26:0)Branch4203:0.3435,(2196-EPI_ISL_1715152_cl3_P.1_2021-04-02:0.45076,7265-EPI_ISL_2385604_cl3_P.1_2021-05-05:0.56859)Branch5673:0.11706)Branch7163:0.08675,(1952-EPI_ISL_1533722_cl3_P.1_2021-03-09:0.2956,(2395-EPI_ISL_1795155_cl3_P.1_2021-03-21:0,6493-EPI_ISL_2345364_cl3_P.1_2021-03-21:0)Branch4253:0.35805)Branch7662:0.059177)Branch8393:0.051804,(((2494-EPI_ISL_1795257_cl3_P.1_2021-03-23:0.1617,6616-EPI_ISL_2345491_cl3_P.1_2021-03-23:0.16453)Branch4271:0.2416,((2487-EPI_ISL_1795250_cl3_P.1_2021-03-23:0,6609-EPI_ISL_2345484_cl3_P.1_2021-03-23:0)Branch4063:0.16451,(2486-EPI_ISL_1795249_cl3_P.1_2021-03-23:0.059256,6608-EPI_ISL_2345483_cl3_P.1_2021-03-23:0.057323)Branch4120:0.14211)Branch4658:0.15159)Branch6075:0.18232,((6077-EPI_ISL_2344823_cl3_P.1_2021-04-20:0.47944,(5810-EPI_ISL_2298842_cl3_P.1_2021-03-02:0.44652,(4836-EPI_ISL_2187857_cl3_P.1_2021-03-08:0.36991,4945-EPI_ISL_2187981_cl3_P.1_2021-04-09:0.38351)Branch7131:0.03799)Branch7698:0.0095988)Branch7836:0.047231,((6959-EPI_ISL_2345859_cl3_P.1_2021-04-28:0.26912,(2681-EPI_ISL_1821234_cl3_P.1_2021-02-22:0.1702,6968-EPI_ISL_2345868_cl3_P.1_2021-05-05:0.21707)Branch6187:0.04632)Branch6828:0.080909,(3654-EPI_ISL_1966910_cl3_P.1_2021-04-08:0.54102,((((2457-EPI_ISL_1795219_cl3_P.1_2021-03-20:0.10628,6576-EPI_ISL_2345449_cl3_P.1_2021-03-20:0.098999)Branch4249:0.26134,(2221-EPI_ISL_1731589_cl3_P.1_2021-04-05:0.36425,3574-EPI_ISL_1966814_cl7_P.4_2021-04-15:0.37286)Branch5803:0.035526)Branch6214:0.10166,(3623-EPI_ISL_1966869_cl3_P.1_2021-04-07:0.29931,((2431-EPI_ISL_1795193_cl3_P.1_2021-03-21:0,6542-EPI_ISL_2345415_cl3_P.1_2021-03-21:0)Branch4130:0.35909,(3622-EPI_ISL_1966868_cl3_P.1_2021-04-07:0.19251,(2459-EPI_ISL_1795221_cl3_P.1_2021-03-20:0.14766,6578-EPI_ISL_2345451_cl3_P.1_2021-03-20:0.17558)Branch5113:0.13064)Branch6614:0.028804)Branch7011:0.02827)Branch7439:0.014568)Branch7655:0.013015,(((3454-EPI_ISL_1966670_cl7_P.4_2021-04-08:0.33496,3602-EPI_ISL_1966846_cl3_P.1_2021-04-08:0.40888)Branch5247:0.15414,(3925-EPI_ISL_1967244_cl7_P.4_2021-04-18:0.36478,(2571-EPI_ISL_1795338_cl3_P.1_2021-03-26:0.057291,6722-EPI_ISL_2345604_cl3_P.1_2021-03-26:0.061173)Branch4098:0.29188)Branch5940:0.086615)Branch7058:0.047955,(((2469-EPI_ISL_1795231_cl3_P.1_2021-03-22:0.059639,6589-EPI_ISL_2345463_cl3_P.1_2021-03-22:0.058361)Branch4205:0.30848,(6779-EPI_ISL_2345669_cl7_P.4_2021-05-03:0.41793,6965-EPI_ISL_2345865_cl15_P.4_2021-05-05:0.54435)Branch6029:0.04677)Branch6617:0.073368,((6874-EPI_ISL_2345771_cl15_P.4_2021-05-04:0.30289,(2270-EPI_ISL_1734881_cl7_P.4_2021-04-05:0.22325,(1324-EPI_ISL_1445126_cl7_P.4_2021-03-08:0.31214,2995-EPI_ISL_1966173_cl7_P.4_2021-03-09:0.21187)Branch5447:0.072741)Branch6298:0.026424)Branch6652:0.043815,((3197-EPI_ISL_1966388_cl7_P.4_2021-03-29:0.1939,5169-EPI_ISL_2208958_cl7_P.4_2021-04-26:0.29269)Branch6409:0.032464,((1346-EPI_ISL_1445150_cl7_P.4_2021-03-08:0.37528,2945-EPI_ISL_1966121_cl7_P.4_2021-03-09:0.23909)Branch5708:0.083639,(3540-EPI_ISL_1966774_cl7_P.4_2021-04-12:0.2298,5290-EPI_ISL_2209692_cl7_P.4_2021-04-13:0.29461)Branch6474:0.020043)Branch6741:0.0086788)Branch6881:0.026905)Branch7268:0.02542)Branch7674:0.0070259)Branch7766:0.0048817)Branch7825:0.01248)Branch8015:0.0020645)Branch8033:0.022666)Branch8346:0.021282)Branch8509:0.032838)Branch8676:0.0058583,((((3874-EPI_ISL_1967185_cl15_P.4_2021-04-09:0.40918,(3878-EPI_ISL_1967191_cl3_P.1_2021-04-10:0.32886,6225-EPI_ISL_2345018_cl3_P.1_2021-04-24:0.36699)Branch4968:0.090147)Branch5886:0.14412,((6095-EPI_ISL_2344843_cl3_P.1_2021-04-19:0.43431,(6093-EPI_ISL_2344841_cl3_P.1_2021-04-19:0.2784,(6677-EPI_ISL_2345558_cl3_P.1_2021-03-22:0.17169,6702-EPI_ISL_2345584_cl3_P.1_2021-03-23:0.15335)Branch4746:0.051964)Branch5154:0.063005)Branch5798:0.049777,(2542-EPI_ISL_1795309_cl3_P.1_2021-03-22:0.27467,(2556-EPI_ISL_1795323_cl3_P.1_2021-03-23:0.18736,(2536-EPI_ISL_1795303_cl3_P.1_2021-03-22:0.061728,6669-EPI_ISL_2345549_cl3_P.1_2021-03-22:0.056737)Branch4165:0.22467)Branch5444:0.039619)Branch5919:0.0385)Branch6374:0.10438)Branch7815:0.044361,((2036-EPI_ISL_1625972_cl3_P.1_2021-03-12:0.46177,(2214-EPI_ISL_1731582_cl3_P.1_2021-03-30:0.1907,2700-EPI_ISL_1821259_cl3_P.1_2021-03-30:0.17053)Branch4454:0.31021)Branch7656:0.043279,(7216-EPI_ISL_2385517_cl3_P.1_2021-04-30:0.49965,(3333-EPI_ISL_1966538_cl3_P.1_2021-03-29:0.47427,((576-EPI_ISL_1171666_cl3_P.1_2021-02-16:0.19759,(2557-EPI_ISL_1795324_cl3_P.1_2021-03-24:0,6703-EPI_ISL_2345585_cl3_P.1_2021-03-24:0)Branch4000:0.28746)Branch5425:0.12345,((6060-EPI_ISL_2344803_cl3_P.1_2021-04-20:0.22428,6066-EPI_ISL_2344810_cl3_P.1_2021-04-20:0.22635)Branch4361:0.25914,(5235-EPI_ISL_2209401_cl3_P.1_2021-04-19:0.33785,6027-EPI_ISL_2344764_cl3_P.1_2021-04-19:0.36113)Branch5394:0.10146)Branch6569:0.033207)Branch6995:0.018705)Branch7242:0.044414)Branch7908:0.028907)Branch8250:0.024183)Branch8455:0.040408,((6916-EPI_ISL_2345814_cl15_P.4_2021-04-28:0.45411,(3899-EPI_ISL_1967216_cl7_P.4_2021-04-18:0.38043,(6320-EPI_ISL_2345145_cl15_P.4_2021-04-26:0.4595,6903-EPI_ISL_2345800_cl3_P.1_2021-05-03:0.3084)Branch5821:0.056932)Branch6518:0.10349)Branch7998:0.035746,(6364-EPI_ISL_2345198_cl3_P.1_2021-04-27:0.49439,((3771-EPI_ISL_1967057_cl3_P.1_2021-04-06:0.49248,(1813-EPI_ISL_1493580_cl3_P.1_2021-02-09:0.31914,((2368-EPI_ISL_1795126_cl3_P.1_2021-03-22:0,6461-EPI_ISL_2345328_cl3_P.1_2021-03-22:0)Branch4038:0.39704,((6897-EPI_ISL_2345794_cl7_P.4_2021-05-03:0.37781,(3062-EPI_ISL_1966247_cl15_P.4_2021-03-17:0.2204,7107-EPI_ISL_2346072_cl3_P.1_2021-03-03:0.15665)Branch5679:0.061571)Branch6446:0.028127,(2938-EPI_ISL_1966114_cl7_P.4_2021-03-08:0.23442,(3461-EPI_ISL_1966677_cl7_P.4_2021-04-05:0.23094,(2370-EPI_ISL_1795128_cl3_P.1_2021-03-21:0,6463-EPI_ISL_2345330_cl3_P.1_2021-03-21:0)Branch4210:0.21303)Branch5543:0.084184)Branch6573:0.018643)Branch6818:0.013232)Branch7020:0.0082641)Branch7134:0.01383)Branch7339:0.037529,(3342-EPI_ISL_1966549_cl15_P.4_2021-03-31:0.53904,((6428-EPI_ISL_2345286_cl3_P.1_2021-04-27:0.63353,((6414-EPI_ISL_2345270_cl3_P.1_2021-04-27:0.32215,6427-EPI_ISL_2345285_cl3_P.1_2021-04-27:0.26075)Branch5483:0.11874,(3711-EPI_ISL_1966982_cl3_P.1_2021-04-06:0.3974,6360-EPI_ISL_2345194_cl3_P.1_2021-04-27:0.31258)Branch6483:0.033884)Branch6906:0.014179)Branch7091:0.031276,((6424-EPI_ISL_2345281_cl3_P.1_2021-04-27:0.32786,(2375-EPI_ISL_1795133_cl3_P.1_2021-03-21:0,6468-EPI_ISL_2345335_cl3_P.1_2021-03-21:0)Branch4054:0.25949)Branch5387:0.14281,((2372-EPI_ISL_1795130_cl3_P.1_2021-03-21:0.15263,6465-EPI_ISL_2345332_cl3_P.1_2021-03-21:0.14996)Branch4977:0.18085,(6309-EPI_ISL_2345132_cl15_P.4_2021-04-26:0.35282,6409-EPI_ISL_2345263_cl3_P.1_2021-04-27:0.33858)Branch6469:0.046311)Branch7065:0.0069678)Branch7158:0.025229)Branch7538:0.012733)Branch7714:0.014228)Branch7922:0.016317)Branch8156:0.032723)Branch8488:0.03729)Branch8680:0.0035032)Branch8698:0.0028928,((((((3072-EPI_ISL_1966257_cl3_P.1_2021-03-17:0.29865,3327-EPI_ISL_1966526_cl15_P.4_2021-03-30:0.48997)Branch7200:0.067305,(6857-EPI_ISL_2345753_cl3_P.1_2021-05-04:0.4785,(3245-EPI_ISL_1966438_cl7_P.4_2021-03-29:0.4537,((2427-EPI_ISL_1795189_cl3_P.1.2_2021-03-21:0,6537-EPI_ISL_2345410_cl3_P.1.2_2021-03-21:0)Branch4073:0.38584,(409-EPI_ISL_1121308_cl3_P.1_2021-02-11:0.23776,1214-EPI_ISL_1358285_cl3_P.1_2021-02-24:0.16386)Branch5991:0.078241)Branch7066:0.03719)Branch7637:0.026351)Branch8001:0.011374)Branch8186:0.059641,((((1166-EPI_ISL_1303502_cl3_P.2_2021-01-19:0.33713,(3310-EPI_ISL_1966507_cl9_P.4_2021-03-31:0.32416,3588-EPI_ISL_1966831_cl9_P.4_2021-04-08:0.30853)Branch6592:0.082184)Branch7797:0.076608,((7066-EPI_ISL_2346021_cl3_P.1_2021-04-05:0.32565,((2492-EPI_ISL_1795255_cl3_P.1_2021-03-23:0,6614-EPI_ISL_2345489_cl3_P.1_2021-03-23:0)Branch4131:0.39905,(5289-EPI_ISL_2209680_cl3_P.1_2021-03-30:0,5917-EPI_ISL_2344590_cl3_P.1_2021-03-30:0)Branch4313:0.33857)Branch7610:0.043315)Branch8228:0.040016,(((3937-EPI_ISL_1967260_cl3_P.1_2021-04-18:0.48313,(7127-EPI_ISL_2346093_cl3_P.1_2021-04-15:0.38023,(6189-EPI_ISL_2344973_cl15_P.4_2021-04-23:0.33657,(2593-EPI_ISL_1795363_cl3_P.1_2021-03-22:0,6751-EPI_ISL_2345638_cl3_P.1_2021-03-22:0)Branch4718:0.18597)Branch6696:0.04396)Branch7325:0.021374)Branch7648:0.04461,(5368-EPI_ISL_2210305_cl3_P.1_2021-05-03:0.31598,((2914-EPI_ISL_1966085_cl7_P.4_2021-02-28:0.34459,(2901-EPI_ISL_1966072_cl7_P.4_2021-02-27:0.26516,(2893-EPI_ISL_1966064_cl7_P.4_2021-02-27:0.24866,((2910-EPI_ISL_1966081_cl7_P.4_2021-02-28:0.081628,2915-EPI_ISL_1966086_cl7_P.4_2021-03-01:0.083123)Branch5260:0.065418,(2894-EPI_ISL_1966065_cl7_P.4_2021-02-27:0.13671,5161-EPI_ISL_2208897_cl7_P.4_2021-05-02:0.12831)Branch5585:0.03411)Branch5965:0.038035)Branch6478:0.013805)Branch6655:0.026228)Branch7031:0.036938,((1417-EPI_ISL_1445231_cl7_P.4_2021-02-27:0.40215,2890-EPI_ISL_1966061_cl7_P.4_2021-02-27:0.2514)Branch5009:0.19319,(1451-EPI_ISL_1445265_cl7_P.4_2021-02-26:0.31131,2918-EPI_ISL_1966089_cl7_P.4_2021-02-26:0.21189)Branch5733:0.12023)Branch7290:0.018136)Branch7606:0.02281)Branch7931:0.028783)Branch8332:0.027175,((5349-EPI_ISL_2210207_cl3_P.1_2021-04-13:0.42601,6993-EPI_ISL_2345907_cl3_P.1_2021-04-20:0.39527)Branch8384:0.019188,(924-EPI_ISL_1213187_cl3_P.1_2021-01-28:0.3843,(2239-EPI_ISL_1731609_cl3_P.1_2021-04-03:0.44448,(344-EPI_ISL_1096131_cl3_P.2_2021-02-08:0.48208,345-EPI_ISL_1096132_cl3_P.2_2021-02-08:0.3425)Branch6972:0.061124)Branch7841:0.042878)Branch8434:0.01534)Branch8555:0.0043131)Branch8567:0.0018334)Branch8575:0.005267)Branch8613:0.0054892,(((2265-EPI_ISL_1734874_cl3_P.1_2021-04-05:0.3244,(5762-EPI_ISL_2295438_cl3_P.1_2021-05-12:0.41892,(5758-EPI_ISL_2295423_cl3_P.1_2021-04-22:0.25759,5761-EPI_ISL_2295437_cl3_P.1_2021-05-12:0.32069)Branch5110:0.035747)Branch5424:0.17237)Branch7677:0.070535,((6894-EPI_ISL_2345791_cl3_P.1_2021-04-26:0.39261,7070-EPI_ISL_2346028_cl3_P.1_2021-04-08:0.36955)Branch8312:0.024901,((4254-EPI_ISL_2086597_cl3_P.1_2021-03-00:0.49281,(2424-EPI_ISL_1795186_cl3_P.1_2021-03-20:0.083138,6531-EPI_ISL_2345404_cl3_P.1_2021-03-20:0.086795)Branch4328:0.34129)Branch7685:0.056576,(((4279-EPI_ISL_2086622_cl3_P.1_2021-04-00:0.33622,(4263-EPI_ISL_2086606_cl3_P.1_2021-03-00:0.75132,(4247-EPI_ISL_2086590_cl3_P.1.1_2021-02-00:0.26452,4250-EPI_ISL_2086593_cl3_P.1_2021-02-00:0.33065)Branch5639:0.081263)Branch6641:0.046114)Branch7294:0.046998,(4273-EPI_ISL_2086616_cl3_P.1_2021-04-00:0.5258,(4275-EPI_ISL_2086618_cl3_P.1_2021-04-00:0.47017,((4253-EPI_ISL_2086596_cl3_P.1_2021-03-00:0.18672,4262-EPI_ISL_2086605_cl3_P.1_2021-03-00:0.13707)Branch5945:0.065588,(4256-EPI_ISL_2086599_cl3_P.1_2021-03-00:0.42432,(4246-EPI_ISL_2086589_cl3_P.1_2021-02-00:0.19365,(4244-EPI_ISL_2086587_cl3_P.1_2021-02-00:0.13009,(4242-EPI_ISL_2086585_cl3_P.1_2021-02-00:0,4259-EPI_ISL_2086602_cl3_P.1_2021-03-00:0)Branch4432:0.10493)Branch5102:0.050338)Branch5617:0.055775)Branch6279:0.039075)Branch6788:0.030946)Branch7256:0.023267)Branch7621:0.026227)Branch8013:0.022454,(4249-EPI_ISL_2086592_cl3_P.1_2021-02-00:0.43169,(4276-EPI_ISL_2086619_cl3_P.1_2021-04-00:0.34572,(929-EPI_ISL_1213201_cl3_P.1_2021-01-21:0.321,(4261-EPI_ISL_2086604_cl3_P.1_2021-03-00:0.30949,(4257-EPI_ISL_2086600_cl3_P.1_2021-03-00:0.24637,(4265-EPI_ISL_2086608_cl3_P.1_2021-03-00:0.1003,4274-EPI_ISL_2086617_cl3_P.1_2021-04-00:0.135)Branch6219:0.05485)Branch6983:0.033353)Branch7511:0.011878)Branch7659:0.010751)Branch7813:0.021847)Branch8116:0.016242)Branch8380:0.013912)Branch8502:0.0048181)Branch8535:0.0037057)Branch8558:0.013595,((((5228-EPI_ISL_2209368_cl3_P.1_2021-05-04:0.46207,((2699-EPI_ISL_1821258_cl3_P.1_2021-03-29:0.29646,6871-EPI_ISL_2345768_cl15_P.4_2021-05-04:0.44424)Branch5527:0.10351,((2185-EPI_ISL_1715137_cl3_P.1_2021-03-16:0,2201-EPI_ISL_1715157_cl3_P.1_2021-04-05:0)Branch4371:0.19354,(2100-EPI_ISL_1628377_cl3_P.1_2021-03-09:0.25233,2182-EPI_ISL_1715134_cl3_P.1_2021-03-10:0.17511)Branch5523:0.029679)Branch5874:0.07141)Branch6763:0.096287)Branch8210:0.026025,((2236-EPI_ISL_1731605_cl3_P.1_2021-04-03:0.30102,(2578-EPI_ISL_1795346_cl3_P.1_2021-03-21:0,6729-EPI_ISL_2345613_cl3_P.1_2021-03-21:0)Branch4152:0.30537)Branch6357:0.14619,(543-EPI_ISL_1171619_cl3_P.1_2021-02-15:0.29233,2039-EPI_ISL_1625975_cl3_P.1_2021-03-07:0.33546)Branch7981:0.039786)Branch8441:0.0062759)Branch8480:0.018827,((6960-EPI_ISL_2345860_cl3_P.1_2021-05-03:0.54117,(2287-EPI_ISL_1752652_cl3_P.1_2021-03-16:0.43575,(1272-EPI_ISL_1381070_cl3_P.1_2021-03-12:0.31809,6281-EPI_ISL_2345098_cl3_P.1_2021-04-25:0.30727)Branch7266:0.070832)Branch8325:0.017378)Branch8497:0.01484,((2279-EPI_ISL_1752642_cl3_P.1_2021-04-05:0.51975,(6024-EPI_ISL_2344760_cl3_P.1_2021-04-19:0.6538,((2558-EPI_ISL_1795325_cl3_P.1_2021-03-24:0,6704-EPI_ISL_2345586_cl3_P.1_2021-03-24:0)Branch3958:0.15562,(2566-EPI_ISL_1795333_cl3_P.1_2021-03-24:0.055371,6712-EPI_ISL_2345594_cl3_P.1_2021-03-24:0.063094)Branch3992:0.13649)Branch4375:0.34127)Branch7868:0.037337)Branch8438:0.011602,((5195-EPI_ISL_2209189_cl15_P.4_2021-04-26:0.36693,6805-EPI_ISL_2345695_cl3_P.1_2021-04-27:0.40273)Branch6661:0.12562,(3311-EPI_ISL_1966508_cl3_P.1_2021-03-29:0.51046,((6260-EPI_ISL_2345072_cl3_P.1_2021-04-26:0.51015,((6991-EPI_ISL_2345904_cl3_P.1_2021-04-04:0.35095,7050-EPI_ISL_2345992_cl3_P.1_2021-04-07:0.3357)Branch6896:0.055361,(6261-EPI_ISL_2345073_cl3_P.1_2021-04-26:0.40915,((2415-EPI_ISL_1795177_cl3_P.1_2021-03-21:0,6521-EPI_ISL_2345394_cl3_P.1_2021-03-21:0)Branch4291:0.32877,(927-EPI_ISL_1213196_cl3_P.1_2021-01-26:0.17321,((2232-EPI_ISL_1731600_cl3_P.1_2021-03-23:0.15802,(1938-EPI_ISL_1533704_cl3_P.1_2021-02-20:0.085931,(5367-EPI_ISL_2210295_cl3_P.1_2021-04-04:0,6984-EPI_ISL_2345885_cl3_P.1_2021-04-04:0)Branch4804:0.080068)Branch5496:0.043893)Branch6011:0.061111,((2390-EPI_ISL_1795150_cl3_P.1_2021-03-22:0,6488-EPI_ISL_2345359_cl3_P.1_2021-03-22:0)Branch4528:0.2291,((2393-EPI_ISL_1795153_cl3_P.1_2021-03-21:0,6491-EPI_ISL_2345362_cl3_P.1_2021-03-21:0)Branch4299:0.19112,(2387-EPI_ISL_1795146_cl3_P.1_2021-03-21:0,6483-EPI_ISL_2345353_cl3_P.1_2021-03-21:0)Branch4379:0.16557)Branch5588:0.090565)Branch6690:0.0096742)Branch6808:0.018043)Branch7078:0.016266)Branch7322:0.012557)Branch7524:0.011933)Branch7681:0.008517)Branch7804:0.030874,(3787-EPI_ISL_1967078_cl3_P.1_2021-04-04:0.42123,7120-EPI_ISL_2346086_cl3_P.1_2021-04-15:0.42298)Branch8141:0.0084742)Branch8295:0.0062067)Branch8364:0.01067)Branch8473:0.0087482)Branch8532:0.0096266)Branch8577:0.0010958)Branch8586:0.005791,((((2485-EPI_ISL_1795248_cl3_P.1_2021-03-23:0.060682,6607-EPI_ISL_2345482_cl3_P.1_2021-03-23:0.057783)Branch4206:0.43915,((5179-EPI_ISL_2209040_cl3_P.1_2021-04-14:0.44434,6161-EPI_ISL_2344930_cl3_P.1_2021-04-20:0.41627)Branch6299:0.068122,(3657-EPI_ISL_1966916_cl3_P.1_2021-04-08:0.59868,6262-EPI_ISL_2345074_cl3_P.1_2021-04-26:0.44049)Branch6890:0.024681)Branch7221:0.082797)Branch8476:0.013813,((6199-EPI_ISL_2344986_cl3_P.1_2021-04-21:0.30325,6201-EPI_ISL_2344990_cl3_B.1_2021-04-22:0.52212)Branch6253:0.15684,((3680-EPI_ISL_1966946_cl3_P.1_2021-04-05:0.57264,6346-EPI_ISL_2345177_cl3_P.1_2021-04-26:0.50643)Branch8115:0.015303,(8627-EPI_ISL_943972_cl3_P.1_2021-01-25:0.79943,(2522-EPI_ISL_1795288_cl3_P.1_2021-03-24:0,6648-EPI_ISL_2345526_cl3_P.1_2021-03-24:0)Branch813:0.69071)Branch8309:0.0060462)Branch8382:0.0072876)Branch8478:0.012368)Branch8563:0.0051784,(((5193-EPI_ISL_2209171_cl3_P.1_2021-04-20:0.42166,(6333-EPI_ISL_2345161_cl7_P.4_2021-04-24:0.26551,6436-EPI_ISL_2345298_cl3_P.1_2021-04-29:0.25073)Branch5895:0.1451)Branch7930:0.049072,(((2238-EPI_ISL_1731607_cl3_P.1_2021-04-03:0.37462,6218-EPI_ISL_2345010_cl3_P.1_2021-04-23:0.37347)Branch6567:0.083241,((2584-EPI_ISL_1795353_cl3_P.1_2021-03-21:0,6737-EPI_ISL_2345622_cl3_P.1_2021-03-21:0)Branch3999:0.42735,((2596-EPI_ISL_1795366_cl3_P.1_2021-03-22:0,6754-EPI_ISL_2345641_cl3_P.1_2021-03-22:0)Branch4333:0.21849,(6748-EPI_ISL_2345634_cl3_P.1_2021-03-21:0.096497,(2581-EPI_ISL_1795349_cl3_P.1_2021-03-21:0,6733-EPI_ISL_2345617_cl3_P.1_2021-03-21:0)Branch4618:0.10878)Branch5448:0.049)Branch6041:0.088965)Branch7233:0.036895)Branch7795:0.055023,((6433-EPI_ISL_2345294_cl7_P.4_2021-04-28:0.45498,(1949-EPI_ISL_1533719_cl3_P.1_2021-03-07:0.28709,(2552-EPI_ISL_1795319_cl3_P.1_2021-03-23:0.057943,6694-EPI_ISL_2345576_cl3_P.1_2021-03-23:0.058635)Branch4265:0.34407)Branch7498:0.031553)Branch7944:0.040133,((1933-EPI_ISL_1533699_cl3_P.1_2021-02-10:0.39568,(8493-EPI_ISL_875689_cl3_P.1_2021-01-15:0.32255,(2478-EPI_ISL_1795240_cl3_P.1_2021-03-24:0.14887,6598-EPI_ISL_2345472_cl3_P.1_2021-03-24:0.17437)Branch5334:0.21626)Branch8212:0.012536)Branch8377:0.0048793,((3204-EPI_ISL_1966395_cl7_P.4_2021-03-29:0.30826,(2411-EPI_ISL_1795173_cl3_P.1_2021-03-23:0.10416,6515-EPI_ISL_2345388_cl3_P.1_2021-03-23:0.10268)Branch5513:0.14459)Branch7494:0.064996,(479-EPI_ISL_1139070_cl3_P.1_2021-01-20:0.37762,(1267-EPI_ISL_1381065_cl3_P.1_2021-02-10:0.428,((2455-EPI_ISL_1795217_cl3_P.1_2021-03-23:0.20616,6572-EPI_ISL_2345445_cl3_P.1_2021-03-23:0.14528)Branch5794:0.16184,((4001-EPI_ISL_2003135_cl3_P.1_2021-03-12:0.29662,8704-EPI_ISL_985303_cl3_P.1_2021-01-19:0.2837)Branch7642:0.013201,(((8520-EPI_ISL_906080_cl3_P.1_2021-01-22:0.16993,(408-EPI_ISL_1121307_cl3_P.1_2021-02-13:0.14574,(925-EPI_ISL_1213189_cl3_P.1_2021-01-27:0.058243,8312-EPI_ISL_833171_cl3_P.1_2020-12-17:0.058849)Branch5875:0.065612)Branch6712:0.028026)Branch7141:0.027228,(8598-EPI_ISL_940621_cl3_P.1_2021-01-14:0.23274,(8315-EPI_ISL_833174_cl3_P.1_2020-12-22:0.15754,(8481-EPI_ISL_872191_cl3_P.1_2021-01-15:0.12573,(8313-EPI_ISL_833172_cl3_P.1_2020-12-17:0.096325,8596-EPI_ISL_940619_cl3_P.1_2021-01-15:0.1056)Branch6477:0.016284)Branch6701:0.022926)Branch7042:0.031935)Branch7573:0.001476)Branch7590:0.013789,(410-EPI_ISL_1121309_cl3_P.1_2021-02-10:0.28515,8310-EPI_ISL_833169_cl3_P.1_2020-12-23:0.2642)Branch7710:0.003468)Branch7764:0.0039834)Branch7812:0.012468)Branch7988:0.018683)Branch8293:0.0034848)Branch8323:0.0065815)Branch8389:0.0026077)Branch8401:0.0089418)Branch8500:0.0022585)Branch8508:0.0020213)Branch8531:0.0077346,(((3757-EPI_ISL_1967042_cl3_P.1_2021-04-04:0.3025,(2576-EPI_ISL_1795344_cl3_P.1_2021-03-23:0.061526,6727-EPI_ISL_2345610_cl3_P.1_2021-03-23:0.056938)Branch4069:0.35289)Branch6577:0.12315,(6133-EPI_ISL_2344892_cl3_P.1_2021-04-20:0.47737,(6058-EPI_ISL_2344800_cl9_P.1_2021-04-19:0.44972,(5328-EPI_ISL_2209996_cl15_P.4_2021-04-12:0.33507,(3763-EPI_ISL_1967049_cl3_P.1_2021-04-04:0.19321,6109-EPI_ISL_2344860_cl3_P.1_2021-04-21:0.14501)Branch6642:0.069021)Branch7636:0.021338)Branch7929:0.0039711)Branch7983:0.026951)Branch8381:0.022697,(((5286-EPI_ISL_2209664_cl3_P.1_2021-04-28:0.54667,6151-EPI_ISL_2344916_cl3_P.1_2021-04-22:0.39317)Branch7879:0.037121,(6195-EPI_ISL_2344982_cl3_P.1_2021-04-22:0.38419,8601-EPI_ISL_940625_cl3_P.1_2021-01-19:0.39283)Branch8292:0.015671)Branch8442:0.0088284,((6029-EPI_ISL_2344767_cl15_P.4_2021-04-19:0.54719,((6396-EPI_ISL_2345249_cl15_P.4_2021-04-27:0.22641,6407-EPI_ISL_2345260_cl15_P.4_2021-04-27:0.27049)Branch6310:0.12308,(6105-EPI_ISL_2344856_cl15_P.4_2021-04-21:0.43502,(3061-EPI_ISL_1966245_cl15_P.4_2021-03-16:0.37573,(3603-EPI_ISL_1966847_cl15_P.4_2021-04-05:0.30833,5340-EPI_ISL_2210126_cl15_P.4_2021-04-30:0.24587)Branch7512:0.010532)Branch7647:0.013191)Branch7818:0.014298)Branch8019:0.022473)Branch8379:0.012636,(((2538-EPI_ISL_1795305_cl3_P.1_2021-03-22:0,6673-EPI_ISL_2345553_cl3_P.1_2021-03-22:0)Branch4267:0.35025,(2530-EPI_ISL_1795297_cl3_P.1_2021-03-22:0,6660-EPI_ISL_2345539_cl3_P.1_2021-03-22:0)Branch4365:0.32175)Branch7653:0.064196,((6429-EPI_ISL_2345288_cl15_P.1_2021-04-27:0.5282,((2516-EPI_ISL_1795281_cl3_P.1_2021-03-22:0,6642-EPI_ISL_2345519_cl3_P.1_2021-03-22:0)Branch3911:0.28543,((2520-EPI_ISL_1795285_cl3_P.1_2021-03-22:0,6646-EPI_ISL_2345523_cl3_P.1_2021-03-22:0)Branch3956:0.21823,((((2515-EPI_ISL_1795280_cl3_P.1_2021-03-22:0,2517-EPI_ISL_1795282_cl3_P.1_2021-03-22:0)Branch3914:0,(6641-EPI_ISL_2345518_cl3_P.1_2021-03-22:0,6643-EPI_ISL_2345520_cl3_P.1_2021-03-22:0)Branch3915:0)Branch3916:0.060808,((2514-EPI_ISL_1795279_cl3_P.1_2021-03-22:0,2518-EPI_ISL_1795283_cl3_P.1_2021-03-22:0)Branch3921:0,(6640-EPI_ISL_2345517_cl3_P.1_2021-03-22:0,6644-EPI_ISL_2345521_cl3_P.1_2021-03-22:0)Branch3922:0)Branch3923:0.057656)Branch4033:0.15395,(2519-EPI_ISL_1795284_cl3_P.1_2021-03-23:0.061062,(6645-EPI_ISL_2345522_cl3_P.1_2021-03-23:0,(2513-EPI_ISL_1795278_cl3_P.1_2021-03-23:0,6639-EPI_ISL_2345516_cl3_P.1_2021-03-23:0)Branch4040:0)Branch4041:0.057402)Branch4195:0.093271)Branch4567:0.026181)Branch4683:0.043511)Branch4974:0.26468)Branch8363:0.0078548,((((2430-EPI_ISL_1795192_cl3_P.1_2021-03-21:0,6540-EPI_ISL_2345413_cl3_P.1_2021-03-21:0)Branch4348:0.36624,((6049-EPI_ISL_2344789_cl3_P.1_2021-04-19:0.31528,((2353-EPI_ISL_1795111_cl3_P.1_2021-03-22:0.059226,6443-EPI_ISL_2345310_cl3_P.1_2021-03-22:0.058527)Branch4719:0.25978,((2057-EPI_ISL_1625997_cl3_P.1_2021-02-25:0.16261,(5188-EPI_ISL_2209129_cl3_P.1_2021-04-09:0,5309-EPI_ISL_2209856_cl3_P.1_2021-04-09:0)Branch4295:0.2592)Branch6391:0.090565,((926-EPI_ISL_1213192_cl3_P.1_2021-01-26:0.25071,(((2582-EPI_ISL_1795351_cl3_P.1_2021-03-21:0.056325,6734-EPI_ISL_2345619_cl3_P.1_2021-03-21:0.06214)Branch4714:0.17079,(2580-EPI_ISL_1795348_cl3_P.1_2021-03-21:0.096962,6732-EPI_ISL_2345616_cl3_P.1_2021-03-21:0.10832)Branch5785:0.052555)Branch6444:0.072584,((2569-EPI_ISL_1795336_cl3_P.1_2021-03-22:0,6720-EPI_ISL_2345602_cl3_P.1_2021-03-22:0)Branch4581:0.25924,(570-EPI_ISL_1171658_cl3_P.1_2021-02-15:0.20871,((2371-EPI_ISL_1795129_cl3_P.1_2021-03-21:0,6464-EPI_ISL_2345331_cl3_P.1_2021-03-21:0)Branch4786:0.21358,((2567-EPI_ISL_1795334_cl3_P.1_2021-03-24:0,6714-EPI_ISL_2345596_cl3_P.1_2021-03-24:0)Branch4656:0.22467,((2352-EPI_ISL_1795110_cl3_P.1_2021-03-21:0,6442-EPI_ISL_2345309_cl3_P.1_2021-03-21:0)Branch4735:0.19719,((2462-EPI_ISL_1795224_cl3_P.1_2021-03-22:0,6582-EPI_ISL_2345455_cl3_P.1_2021-03-22:0)Branch4954:0.12645,((6181-EPI_ISL_2344963_cl3_P.1_2021-04-20:0.063935,(2468-EPI_ISL_1795230_cl3_P.1_2021-03-22:0,6588-EPI_ISL_2345461_cl3_P.1_2021-03-22:0)Branch5052:0.056244)Branch5636:0.030776,((6706-EPI_ISL_2345588_cl3_P.1_2021-03-23:0,(2560-EPI_ISL_1795327_cl3_P.1_2021-03-23:0,6160-EPI_ISL_2344927_cl3_P.1_2021-04-20:0)Branch5123:0)Branch5124:0.060116,(2463-EPI_ISL_1795225_cl3_P.1_2021-03-22:0,6583-EPI_ISL_2345456_cl3_P.1_2021-03-22:0)Branch5168:0.056463)Branch5784:0.019112)Branch5993:0.026991)Branch6343:0.038708)Branch6895:0.014412)Branch7090:0.0087489)Branch7224:0.0040643)Branch7277:0.0048085)Branch7357:0.0073405)Branch7497:0.0051145)Branch7576:0.0056115,(932-EPI_ISL_1213207_cl3_P.1_2021-01-11:0.26167,3596-EPI_ISL_1966839_cl3_P.1_2021-04-04:0.2433)Branch7599:0.0039298)Branch7641:0.0049227)Branch7688:0.0065746)Branch7794:0.0046747)Branch7827:0.01316,((6089-EPI_ISL_2344836_cl3_P.1_2021-04-19:0.35214,6265-EPI_ISL_2345078_cl3_P.1_2021-04-26:0.2817)Branch6898:0.077315,(((2330-EPI_ISL_1795082_cl3_P.1_2021-03-21:0,6480-EPI_ISL_2345350_cl3_P.1_2021-03-21:0)Branch4298:0.061719,(2331-EPI_ISL_1795083_cl3_P.1_2021-03-21:0,6497-EPI_ISL_2345369_cl3_P.1_2021-03-21:0)Branch4319:0.056746)Branch4584:0.2999,((2503-EPI_ISL_1795267_cl3_P.1_2021-03-24:0,6625-EPI_ISL_2345501_cl3_P.1_2021-03-24:0)Branch4160:0.40867,(6365-EPI_ISL_2345199_cl3_P.1_2021-04-27:0.26858,(2507-EPI_ISL_1795272_cl3_P.1_2021-03-23:0,6630-EPI_ISL_2345507_cl3_P.1_2021-03-23:0)Branch4233:0.33685)Branch7213:0.044963)Branch7846:0.0048118)Branch7939:0.004886)Branch8003:0.0015328)Branch8018:0.0067943)Branch8122:0.0034124,(6185-EPI_ISL_2344969_cl3_P.1_2021-04-23:0.42079,(((2559-EPI_ISL_1795326_cl3_P.1_2021-03-24:0,6705-EPI_ISL_2345587_cl3_P.1_2021-03-24:0)Branch4343:0.34401,(2260-EPI_ISL_1734866_cl3_P.1_2021-04-06:0.36234,6390-EPI_ISL_2345241_cl3_P.1_2021-04-27:0.32475)Branch7793:0.0026675)Branch7816:0.011553,((2618-EPI_ISL_1795390_cl3_P.1_2021-03-23:0,6516-EPI_ISL_2345389_cl3_P.1_2021-03-23:0)Branch4142:0.41545,(2245-EPI_ISL_1734843_cl3_P.1_2021-04-03:0.47258,6039-EPI_ISL_2344778_cl3_P.1_2021-04-19:0.38901)Branch7728:0.0092534)Branch7830:0.0086162)Branch7984:0.010355)Branch8124:0.0030884)Branch8223:0.010308,((2550-EPI_ISL_1795317_cl3_P.1_2021-03-22:0.061426,6687-EPI_ISL_2345569_cl3_P.1_2021-03-22:0.057038)Branch4156:0.43654,(6455-EPI_ISL_2345322_cl3_P.1_2021-03-21:0.32771,(2373-EPI_ISL_1795131_cl3_P.1_2021-03-21:0.22952,6466-EPI_ISL_2345333_cl3_P.1_2021-03-21:0.30086)Branch4999:0.19842)Branch7373:0.059845)Branch8307:0.0050902)Branch8372:0.0074542)Branch8440:0.0016654)Branch8474:0.0046331)Branch8501:0.0037198)Branch8530:0.0065696)Branch8562:0.0015387)Branch8566:0.005164)Branch8591:0.0035223)Branch8615:0.0020777)Branch8618:0.0027084)Branch8622:0.0042057,((((2477-EPI_ISL_1795239_cl3_P.1_2021-03-23:0,6597-EPI_ISL_2345471_cl3_P.1_2021-03-23:0)Branch4099:0.28165,((2471-EPI_ISL_1795233_cl3_P.1_2021-03-21:0,6591-EPI_ISL_2345465_cl3_P.1_2021-03-21:0)Branch4112:0.26785,(2481-EPI_ISL_1795244_cl3_P.1_2021-03-23:0.090213,6602-EPI_ISL_2345477_cl3_P.1_2021-03-23:0.081177)Branch4728:0.11)Branch5723:0.012389)Branch5871:0.14551,((6432-EPI_ISL_2345293_cl3_P.1_2021-04-28:0.3589,(6186-EPI_ISL_2344970_cl3_P.1_2021-04-21:0.23311,6187-EPI_ISL_2344971_cl3_P.1_2021-04-23:0.27804)Branch5503:0.053381)Branch6112:0.10162,(6008-EPI_ISL_2344735_cl3_P.1_2021-04-18:0.57283,6417-EPI_ISL_2345273_cl3_P.1_2021-04-28:0.36157)Branch7069:0.030361)Branch7504:0.022669)Branch7822:0.076296,((6352-EPI_ISL_2345186_cl3_P.1_2021-04-26:0.38456,(2344-EPI_ISL_1795101_cl3_P.1_2021-04-01:0.23864,5899-EPI_ISL_2344550_cl3_P.1_2021-04-01:0.21104)Branch5727:0.13192)Branch7507:0.064012,(5332-EPI_ISL_2210082_cl15_P.4_2021-04-14:0.42015,((5190-EPI_ISL_2209145_cl15_P.4_2021-04-09:0,5275-EPI_ISL_2209610_cl15_P.4_2021-04-09:0)Branch4248:0.33377,(5183-EPI_ISL_2209080_cl15_P.4_2021-03-31:0,5976-EPI_ISL_2344685_cl15_P.4_2021-03-31:0)Branch4535:0.24255)Branch6954:0.052335)Branch7733:0.055638)Branch8419:0.036735)Branch8632:0.0011582)Branch8634:0.0032954)Branch8642:0.0064058,(((5300-EPI_ISL_2209777_cl15_P.4_2021-04-29:0.35185,6778-EPI_ISL_2345668_cl15_P.4_2021-04-29:0.22589)Branch5857:0.20687,((1344-EPI_ISL_1445148_cl7_P.4_2021-03-08:0.40278,2943-EPI_ISL_1966119_cl7_P.4_2021-03-09:0.28836)Branch4965:0.2519,(3479-EPI_ISL_1966696_cl7_P.4_2021-04-08:0.31687,6179-EPI_ISL_2344960_cl3_P.1_2021-04-23:0.44296)Branch7285:0.05028)Branch8029:0.049395)Branch8551:0.022392,((((((2452-EPI_ISL_1795214_cl3_P.1_2021-03-22:0.061963,6569-EPI_ISL_2345442_cl3_P.1_2021-03-22:0.054615)Branch4170:0.10242,((2378-EPI_ISL_1795136_cl3_P.1_2021-03-22:0,6472-EPI_ISL_2345339_cl3_P.1_2021-03-22:0)Branch4071:0.10846,(2381-EPI_ISL_1795139_cl3_P.1_2021-03-22:0,6475-EPI_ISL_2345342_cl3_P.1_2021-03-22:0)Branch4103:0.096819)Branch4400:0.029474)Branch4565:0.10931,(2355-EPI_ISL_1795113_cl3_P.1_2021-03-22:0.25507,6445-EPI_ISL_2345312_cl3_P.1_2021-03-22:0.24064)Branch5003:0.036726)Branch5327:0.16529,(3322-EPI_ISL_1966519_cl7_P.4_2021-03-30:0.47184,((5363-EPI_ISL_2210279_cl7_P.4_2021-05-05:0.31042,(5173-EPI_ISL_2208992_cl15_P.4_2021-05-05:0.25722,6926-EPI_ISL_2345824_cl7_P.4_2021-05-05:0.21085)Branch4104:0.073986)Branch4324:0.25192,(3957-EPI_ISL_1967281_cl7_P.4_2021-04-19:0.55145,(((3728-EPI_ISL_1967006_cl3_P.1_2021-04-06:0.21991,3729-EPI_ISL_1967008_cl3_P.1_2021-04-06:0.2153)Branch4607:0.11726,(3731-EPI_ISL_1967010_cl3_P.1_2021-04-06:0.34891,3732-EPI_ISL_1967012_cl3_P.1_2021-04-06:0.39581)Branch5010:0.051452)Branch5468:0.062093,(3907-EPI_ISL_1967226_cl3_P.1_2021-04-19:0.60448,(2307-EPI_ISL_1786566_cl7_P.4_2021-03-05:0.61373,((6790-EPI_ISL_2345680_cl7_P.4_2021-05-05:0.41584,(3901-EPI_ISL_1967218_cl7_P.4_2021-04-19:0.37524,(3384-EPI_ISL_1966596_cl7_P.4_2021-04-05:0.34761,3389-EPI_ISL_1966601_cl7_P.4_2021-04-05:0.2935)Branch4409:0.060741)Branch4723:0.06408)Branch5214:0.044137,(2696-EPI_ISL_1821252_cl3_P.1_2021-03-29:0.44817,(2103-EPI_ISL_1628380_cl3_P.1_2021-03-19:0.33963,5167-EPI_ISL_2208944_cl3_P.1_2021-05-03:0.3654)Branch5235:0.018052)Branch5376:0.024705)Branch5638:0.0057051)Branch5706:0.017973)Branch5910:0.024159)Branch6169:0.0044326)Branch6220:0.0044095)Branch6274:0.060875)Branch7093:0.019782)Branch7384:0.093252,((3184-EPI_ISL_1966375_cl7_P.4_2021-03-28:0.5099,(2449-EPI_ISL_1795211_cl3_P.1_2021-03-21:0.12207,6566-EPI_ISL_2345439_cl3_P.1_2021-03-21:0.15633)Branch5071:0.17757)Branch7220:0.10294,(((2356-EPI_ISL_1795114_cl3_P.1_2021-03-22:0,6446-EPI_ISL_2345313_cl3_P.1_2021-03-22:0)Branch4326:0.085644,(2357-EPI_ISL_1795115_cl3_P.1_2021-03-22:0,6447-EPI_ISL_2345314_cl3_P.1_2021-03-22:0)Branch4345:0.079241)Branch4731:0.27598,((3153-EPI_ISL_1966344_cl7_P.4_2021-03-22:0.18542,3424-EPI_ISL_1966636_cl7_P.4_2021-04-05:0.21748)Branch4806:0.21781,(3269-EPI_ISL_1966463_cl7_P.4_2021-03-29:0.3397,6791-EPI_ISL_2345681_cl7_P.4_2021-04-27:0.34627)Branch5792:0.10867)Branch7215:0.046742)Branch7934:0.058362)Branch8570:0.0064751)Branch8596:0.0086521,(((2702-EPI_ISL_1821261_cl3_P.1_2021-03-29:0.38627,(6881-EPI_ISL_2345778_cl7_P.4_2021-04-26:0.21912,6885-EPI_ISL_2345782_cl15_P.4_2021-04-26:0.2156)Branch4952:0.24254)Branch7941:0.054659,((2251-EPI_ISL_1734852_cl3_P.1_2021-04-05:0.37986,((5209-EPI_ISL_2209304_cl15_P.4_2021-04-26:0.14455,6765-EPI_ISL_2345654_cl15_P.4_2021-04-26:0.1882)Branch3972:0.22664,(3348-EPI_ISL_1966558_cl7_P.4_2021-04-05:0.20305,(5216-EPI_ISL_2209322_cl7_P.4_2021-04-26:0.23989,(5324-EPI_ISL_2209961_cl7_P.4_2021-05-03:0.10614,6942-EPI_ISL_2345841_cl7_P.4_2021-05-02:0.1012)Branch3893:0.13742)Branch4217:0.043313)Branch4352:0.087837)Branch4803:0.068884)Branch5343:0.23838,(6944-EPI_ISL_2345843_cl7_P.4_2021-04-26:0.52101,(3173-EPI_ISL_1966364_cl7_P.4_2021-03-30:0.56138,3393-EPI_ISL_1966605_cl7_P.4_2021-04-04:0.34238)Branch4896:0.22542)Branch7437:0.072522)Branch8499:0.014436)Branch8585:0.0096818,((3192-EPI_ISL_1966383_cl7_P.4_2021-03-30:0.43704,(2195-EPI_ISL_1715150_cl3_P.1_2021-04-03:0.35675,3803-EPI_ISL_1967101_cl3_P.1_2021-04-07:0.38077)Branch7136:0.030028)Branch7613:0.09213,((2950-EPI_ISL_1966126_cl3_P.1_2021-03-10:0.47091,2983-EPI_ISL_1966161_cl7_P.4_2021-03-09:0.42252)Branch7839:0.057094,(((((1391-EPI_ISL_1445203_cl7_P.4_2021-03-15:0.32499,3049-EPI_ISL_1966232_cl7_P.4_2021-03-15:0.23179)Branch4599:0.1952,(3228-EPI_ISL_1966421_cl7_P.4_2021-03-29:0.27405,(3235-EPI_ISL_1966428_cl7_P.4_2021-03-29:0.12211,3237-EPI_ISL_1966430_cl7_P.4_2021-03-29:0.10504)Branch4578:0.092079)Branch5198:0.099602)Branch6287:0.14418,((1413-EPI_ISL_1445226_cl7_P.4_2021-03-15:0.34865,3047-EPI_ISL_1966229_cl7_P.4_2021-03-15:0.33447)Branch5485:0.18108,(4694-EPI_ISL_2170971_cl7_P.4_2021-04-18:0.61142,7113-EPI_ISL_2346079_cl7_P.4_2021-03-17:0.6222)Branch7559:0.021775)Branch7849:0.027022)Branch8311:0.011618,(((3175-EPI_ISL_1966366_cl7_P.4_2021-03-29:0.50738,(3916-EPI_ISL_1967235_cl7_P.4_2021-04-22:0.53586,3981-EPI_ISL_1967313_cl7_P.4_2021-04-18:0.43302)Branch7907:0.021403)Branch8221:0.0056911,((6909-EPI_ISL_2345806_cl7_P.4_2021-05-03:0.4414,(3086-EPI_ISL_1966271_cl7_P.4_2021-03-22:0.52844,(3441-EPI_ISL_1966656_cl7_P.4_2021-04-05:0.36473,3455-EPI_ISL_1966671_cl7_P.4_2021-04-09:0.49227)Branch7356:0.042984)Branch7986:0.0079564)Branch8102:0.010749,((3498-EPI_ISL_1966719_cl7_P.4_2021-04-05:0.43871,(3495-EPI_ISL_1966716_cl7_P.4_2021-04-05:0.16996,5352-EPI_ISL_2210225_cl15_P.4_2021-04-28:0.20098)Branch5551:0.10238)Branch6820:0.089661,((((7102-EPI_ISL_2346067_cl7_P.4_2021-03-03:0.13627,7105-EPI_ISL_2346070_cl7_P.4_2021-03-03:0.15548)Branch5470:0.17362,(2907-EPI_ISL_1966078_cl7_P.4_2021-02-27:0.31026,(3539-EPI_ISL_1966771_cl7_P.4_2021-04-14:0.33848,(2961-EPI_ISL_1966138_cl15_P.4_2021-03-08:0.26593,(3198-EPI_ISL_1966389_cl7_P.4_2021-03-30:0.27379,3497-EPI_ISL_1966718_cl7_P.4_2021-04-05:0.2338)Branch6888:0.0052731)Branch6957:0.020065)Branch7232:0.01458)Branch7461:0.024322)Branch7802:0.0095851,((3555-EPI_ISL_1966791_cl7_P.4_2021-04-15:0.3239,(3544-EPI_ISL_1966779_cl7_P.4_2021-04-14:0.33722,3551-EPI_ISL_1966786_cl7_P.4_2021-04-15:0.27201)Branch7351:0.019815)Branch7646:0.013438,((3023-EPI_ISL_1966204_cl7_P.4_2021-03-15:0.19238,(3186-EPI_ISL_1966377_cl7_P.4_2021-03-30:0.23922,3241-EPI_ISL_1966434_cl7_P.4_2021-03-29:0.2338)Branch6532:0.041479)Branch7109:0.042376,(3267-EPI_ISL_1966461_cl7_P.4_2021-03-31:0.33411,(3024-EPI_ISL_1966206_cl7_P.4_2021-03-16:0.28025,(3483-EPI_ISL_1966701_cl7_P.4_2021-04-05:0.23597,(3194-EPI_ISL_1966385_cl7_P.4_2021-03-28:0.23714,(3229-EPI_ISL_1966422_cl7_P.4_2021-03-30:0.21949,(3083-EPI_ISL_1966268_cl7_P.4_2021-03-22:0.17024,((3383-EPI_ISL_1966595_cl7_P.4_2021-04-05:0.056644,(2988-EPI_ISL_1966166_cl7_P.4_2021-03-09:0,3569-EPI_ISL_1966808_cl7_P.4_2021-04-12:0)Branch5066:0.057397)Branch5657:0.05978,(2906-EPI_ISL_1966077_cl7_P.4_2021-02-27:0.11721,(3087-EPI_ISL_1966272_cl7_P.4_2021-03-22:0.090953,(3019-EPI_ISL_1966199_cl7_P.4_2021-03-09:0.058711,3104-EPI_ISL_1966289_cl7_P.4_2021-03-22:0.058771)Branch5467:0.038352)Branch5928:0.023441)Branch6218:0.014597)Branch6417:0.014519)Branch6619:0.01803)Branch6880:0.0072317)Branch6975:0.0065541)Branch7057:0.020526)Branch7358:0.014771)Branch7609:0.011118)Branch7750:0.0064199)Branch7819:0.0077583)Branch7940:0.0045526,(3030-EPI_ISL_1966212_cl7_P.4_2021-03-16:0.34779,((3059-EPI_ISL_1966243_cl15_P.4_2021-03-16:0.34335,(2962-EPI_ISL_1966139_cl15_P.4_2021-03-08:0.10279,2963-EPI_ISL_1966140_cl15_P.4_2021-03-08:0.10663)Branch5093:0.19298)Branch7563:0.027252,(2942-EPI_ISL_1966118_cl7_P.4_2021-03-09:0.30362,(3127-EPI_ISL_1966313_cl7_P.4_2021-03-22:0.20063,6788-EPI_ISL_2345678_cl7_P.4_2021-04-28:0.30307)Branch6549:0.083037)Branch7752:0.012353)Branch7935:0.0045863)Branch7982:0.00095994)Branch7987:0.010659)Branch8123:0.010038)Branch8289:0.0012182)Branch8297:0.0073079,(((3527-EPI_ISL_1966755_cl7_P.4_2021-04-12:0.33065,(1293-EPI_ISL_1445094_cl7_P.4_2021-03-08:0.33583,2973-EPI_ISL_1966151_cl7_P.4_2021-03-08:0.25852)Branch5902:0.10953)Branch7336:0.046312,(3323-EPI_ISL_1966520_cl7_P.4_2021-03-30:0.36361,(3199-EPI_ISL_1966390_cl7_P.4_2021-03-30:0.34687,((1299-EPI_ISL_1445101_cl7_P.4_2021-03-08:0.23074,2975-EPI_ISL_1966153_cl7_P.4_2021-03-08:0.15826)Branch5473:0.12186,(((2970-EPI_ISL_1966148_cl15_P.4_2021-03-08:0.14112,2972-EPI_ISL_1966150_cl15_P.4_2021-03-08:0.12616)Branch5469:0.076084,(2971-EPI_ISL_1966149_cl15_P.4_2021-03-08:0.15349,2974-EPI_ISL_1966152_cl15_P.4_2021-03-08:0.11239)Branch5917:0.038331)Branch6386:0.032751,(3146-EPI_ISL_1966335_cl7_P.4_2021-03-22:0.22966,6925-EPI_ISL_2345823_cl7_P.4_2021-05-05:0.23563)Branch6591:0.018505)Branch6841:0.012666)Branch7030:0.013647)Branch7223:0.027943)Branch7644:0.026558)Branch7996:0.020402,((((3226-EPI_ISL_1966419_cl7_P.4_2021-03-30:0.26931,(2358-EPI_ISL_1795116_cl3_P.1_2021-03-21:0,6448-EPI_ISL_2345315_cl3_P.1_2021-03-21:0)Branch4245:0.30998)Branch6883:0.053216,(2252-EPI_ISL_1734853_cl7_P.4_2021-04-05:0.47445,(1296-EPI_ISL_1445098_cl7_P.4_2021-03-08:0.38719,2958-EPI_ISL_1966135_cl15_P.4_2021-03-09:0.30589)Branch5635:0.11489)Branch7046:0.040933)Branch7652:0.030848,((2250-EPI_ISL_1734850_cl7_P.4_2021-04-05:0.51385,3166-EPI_ISL_1966357_cl7_P.4_2021-03-29:0.56334)Branch7695:0.017007,(((1319-EPI_ISL_1445121_cl7_P.4_2021-03-08:0.28748,2990-EPI_ISL_1966168_cl7_P.4_2021-03-09:0.20761)Branch4700:0.25241,((1341-EPI_ISL_1445145_cl7_P.4_2021-03-09:0.31032,2940-EPI_ISL_1966116_cl7_P.4_2021-03-09:0.20945)Branch4904:0.22182,((1416-EPI_ISL_1445230_cl7_P.4_2021-02-27:0.13545,1456-EPI_ISL_1445271_cl7_P.4_2021-02-23:0.13536)Branch4282:0.14796,(2889-EPI_ISL_1966060_cl7_P.4_2021-02-27:0.10642,2921-EPI_ISL_1966092_cl7_P.4_2021-03-01:0.10275)Branch4531:0.089742)Branch5088:0.19804)Branch7500:0.00052108)Branch7506:0.02093,((5262-EPI_ISL_2209541_cl7_P.4_2021-04-26:0.30797,(2545-EPI_ISL_1795312_cl15_P.4_2021-03-22:0.12543,6680-EPI_ISL_2345562_cl7_P.4_2021-03-22:0.10533)Branch4812:0.10842)Branch5837:0.13166,(2247-EPI_ISL_1734846_cl7_P.4_2021-04-03:0.41815,(2249-EPI_ISL_1734849_cl7_P.4_2021-04-03:0.32625,(2248-EPI_ISL_1734847_cl7_P.4_2021-04-01:0.26881,2271-EPI_ISL_1734883_cl7_P.4_2021-04-05:0.16545)Branch6380:0.033137)Branch6821:0.015906)Branch7049:0.038062)Branch7620:0.013794)Branch7803:0.010226)Branch7943:0.010341)Branch8100:0.0056803,((3162-EPI_ISL_1966353_cl7_P.4_2021-03-29:0.67286,3402-EPI_ISL_1966614_cl7_P.4_2021-04-05:0.34816)Branch7768:0.022015,(6896-EPI_ISL_2345793_cl7_P.4_2021-05-03:0.43201,((3128-EPI_ISL_1966314_cl7_P.4_2021-03-22:0.40271,6977-EPI_ISL_2345877_cl7_P.4_2021-04-27:0.40092)Branch7694:0.013279,((3149-EPI_ISL_1966338_cl7_P.4_2021-03-22:0.29672,3169-EPI_ISL_1966360_cl7_P.4_2021-03-29:0.39337)Branch7225:0.039793,(3534-EPI_ISL_1966765_cl7_P.4_2021-04-15:0.33567,(3549-EPI_ISL_1966784_cl7_P.4_2021-04-14:0.31028,(2917-EPI_ISL_1966088_cl7_P.4_2021-02-26:0.25883,(3548-EPI_ISL_1966783_cl7_P.4_2021-04-15:0.29533,6800-EPI_ISL_2345690_cl7_P.4_2021-05-05:0.25224)Branch7125:0.0087938)Branch7246:0.025459)Branch7643:0.0065108)Branch7729:0.0062612)Branch7806:0.00537)Branch7883:0.0076966)Branch7985:0.0081247)Branch8101:0.0056722)Branch8222:0.0066005)Branch8310:0.0051463)Branch8374:0.0065137)Branch8439:0.0052474,((3408-EPI_ISL_1966620_cl7_P.4_2021-04-04:0.65514,(3207-EPI_ISL_1966400_cl7_P.4_2021-03-29:0.64367,3523-EPI_ISL_1966751_cl7_P.4_2021-04-14:0.58908)Branch7222:0.055634)Branch8090:0.02656,((3577-EPI_ISL_1966818_cl7_P.2_2021-04-14:0.35073,3580-EPI_ISL_1966821_cl7_P.2_2021-04-14:0.41384)Branch6174:0.16016,(3252-EPI_ISL_1966445_cl7_P.4_2021-03-29:0.51269,(1363-EPI_ISL_1445169_cl7_P.4_2021-03-09:0.41091,3015-EPI_ISL_1966195_cl7_P.4_2021-03-10:0.24574)Branch4841:0.2741)Branch8226:0.013973)Branch8391:0.0085916)Branch8498:0.0013424)Branch8505:0.0090088)Branch8559:0.011782)Branch8617:0.0028595)Branch8624:0.0020623)Branch8629:0.0057567)Branch8644:0.0054119)Branch8674:0.002472,(((2222-EPI_ISL_1731590_cl3_P.1_2021-04-05:0.40135,3077-EPI_ISL_1966262_cl7_P.4_2021-03-17:0.36004)Branch6891:0.13131,(5992-EPI_ISL_2344704_cl15_P.4_2021-04-08:0.44031,(7028-EPI_ISL_2345952_cl3_P.1_2021-03-22:0.26961,(2606-EPI_ISL_1795376_cl3_P.1_2021-03-22:0.27918,3598-EPI_ISL_1966841_cl3_P.1_2021-04-08:0.29529)Branch5968:0.030794)Branch6329:0.06946)Branch7288:0.098315)Branch8549:0.027222,(((414-EPI_ISL_1121313_cl3_P.1_2021-02-05:0.31789,(2686-EPI_ISL_1821239_cl3_P.1_2021-03-18:0.46733,((2663-EPI_ISL_1821215_cl3_P.1_2021-03-30:0.24165,3314-EPI_ISL_1966511_cl7_P.4_2021-03-31:0.29547)Branch6530:0.088035,(3089-EPI_ISL_1966274_cl7_P.4_2021-03-22:0.34428,3278-EPI_ISL_1966475_cl7_P.4_2021-03-30:0.47467)Branch7560:0.018142)Branch7796:0.014644)Branch7992:0.01524)Branch8234:0.042452,(1582-EPI_ISL_1468415_cl3_P.1_2021-03-16:0.51563,(6847-EPI_ISL_2345741_cl3_P.1.2_2021-05-06:0.2064,6888-EPI_ISL_2345785_cl7_P.1.2_2021-05-06:0.25318)Branch4611:0.34974)Branch8494:0.015062)Branch8574:0.013308,(((5254-EPI_ISL_2209499_cl9_P.1_2021-05-05:0.13348,6935-EPI_ISL_2345833_cl9_P.1_2021-05-05:0.12137)Branch4377:0.40322,(6905-EPI_ISL_2345802_cl3_P.1_2021-05-03:0.32728,(5257-EPI_ISL_2209516_cl3_P.1_2021-05-03:0.28169,6948-EPI_ISL_2345847_cl7_P.4_2021-04-25:0.30441)Branch6177:0.067632)Branch7097:0.11928)Branch8568:0.0085975,((8624-EPI_ISL_943967_cl3_P.1_2021-01-25:0.2731,8625-EPI_ISL_943968_cl3_P.1_2021-01-25:0.34972)Branch7933:0.071051,((8604-EPI_ISL_940630_cl3_P.1_2021-01-25:0.35737,(5788-EPI_ISL_2298795_cl3_P.1_2021-01-21:0.29644,(4129-EPI_ISL_2017303_cl3_P.1_2021-02-22:0.25292,(2844-EPI_ISL_1858842_cl3_P.1_2021-03-25:0.31318,5955-EPI_ISL_2344644_cl3_P.1_2021-04-16:0.21292)Branch7853:0.020939)Branch8120:0.0070108)Branch8194:0.015636)Branch8356:0.02459,((2050-EPI_ISL_1625989_cl3_P.1_2021-02-21:0.36354,6783-EPI_ISL_2345673_cl3_P.1_2021-05-05:0.41768)Branch8403:0.0091933,((3507-EPI_ISL_1966729_cl9_P.1_2021-04-12:0.3812,3550-EPI_ISL_1966785_cl3_P.1_2021-04-15:0.36355)Branch8378:0.0095153,((5312-EPI_ISL_2209878_cl15_P.4_2021-04-28:0.22853,(5272-EPI_ISL_2209600_cl15_P.4_2021-04-29:0.32267,6908-EPI_ISL_2345805_cl15_P.4_2021-04-28:0.35281)Branch7639:0.0053219)Branch7709:0.05367,((3111-EPI_ISL_1966296_cl3_P.1_2021-03-22:0.28189,3303-EPI_ISL_1966500_cl3_P.1_2021-03-30:0.29941)Branch7993:0.016188,(3129-EPI_ISL_1966315_cl3_P.1_2021-03-22:0.25461,((3010-EPI_ISL_1966189_cl3_P.1_2021-03-10:0.078906,8599-EPI_ISL_940622_cl3_P.1_2021-01-15:0.079149)Branch6459:0.065563,(8314-EPI_ISL_833173_cl3_P.1_2020-12-18:0.12919,8710-EPI_ISL_985309_cl3_P.1_2021-01-19:0.1319)Branch6759:0.043433)Branch7422:0.042323)Branch8010:0.016722)Branch8227:0.015528)Branch8387:0.0083775)Branch8447:0.0025059)Branch8471:0.0085416)Branch8533:0.0090015)Branch8571:0.0076161)Branch8606:0.0064005)Branch8628:0.010929)Branch8675:0.0023907)Branch8681:0.00396,((((((2400-EPI_ISL_1795161_cl3_P.1_2021-03-22:0,6500-EPI_ISL_2345372_cl3_P.1_2021-03-22:0)Branch640:0.60352,(3894-EPI_ISL_1967210_cl7_P.4_2021-04-20:0.39887,(2670-EPI_ISL_1821223_cl3_P.1_2021-03-31:0.23083,5590-EPI_ISL_2249393_cl3_P.1_2021-02-27:0.18515)Branch4978:0.12103)Branch6255:0.02949)Branch6640:0.067331,(((3243-EPI_ISL_1966436_cl3_P.1_2021-03-29:0.28669,4267-EPI_ISL_2086610_cl3_P.1_2021-04-00:0.27756)Branch6523:0.048396,(5163-EPI_ISL_2208911_cl15_P.4_2021-04-29:0.46687,5343-EPI_ISL_2210148_cl15_P.4_2021-04-29:0.57654)Branch6761:0.029336)Branch7201:0.021882,(6865-EPI_ISL_2345761_cl7_P.4_2021-05-07:0.59677,(3521-EPI_ISL_1966749_cl7_P.4_2021-04-12:0.5285,7112-EPI_ISL_2346078_cl7_P.4_2021-03-17:0.4204)Branch6517:0.058451)Branch7279:0.015256)Branch7543:0.0045039)Branch7608:0.028008,((((6068-EPI_ISL_2344812_cl3_P.1_2021-04-20:0.35816,(6014-EPI_ISL_2344742_cl3_P.1_2021-04-19:0.27365,6067-EPI_ISL_2344811_cl3_P.1_2021-04-20:0.28294)Branch4582:0.10446)Branch5301:0.1045,(6012-EPI_ISL_2344739_cl3_P.1_2021-04-19:0.33957,(6062-EPI_ISL_2344805_cl3_P.1_2021-04-20:0.20639,(6059-EPI_ISL_2344802_cl3_P.1_2021-04-20:0.16652,6061-EPI_ISL_2344804_cl3_P.1_2021-04-20:0.23599)Branch4854:0.064001)Branch5368:0.060917)Branch6082:0.032337)Branch6458:0.073701,((4401-EPI_ISL_2101621_cl3_P.1_2021-03-26:0.30817,(2734-EPI_ISL_1858348_cl3_P.1_2021-04-09:0.27959,7184-EPI_ISL_2385468_cl3_P.1_2021-05-01:0.26316)Branch5047:0.097116)Branch6063:0.092362,((5236-EPI_ISL_2209404_cl3_P.1_2021-04-19:0.36089,6030-EPI_ISL_2344768_cl3_P.1_2021-04-19:0.3386)Branch6201:0.062626,(4449-EPI_ISL_2101715_cl3_P.1_2021-04-17:0.33582,(3335-EPI_ISL_1966540_cl15_P.4_2021-03-30:0.30447,6034-EPI_ISL_2344773_cl3_P.1_2021-04-19:0.25501)Branch6260:0.036738)Branch6717:0.020409)Branch6996:0.016392)Branch7212:0.015849)Branch7433:0.038405,(((7062-EPI_ISL_2346013_cl3_P.1_2021-04-07:0.35682,7063-EPI_ISL_2346014_cl3_P.1_2021-04-07:0.21697)Branch4696:0.24106,(3961-EPI_ISL_1967285_cl3_P.1_2021-04-20:0.41044,3962-EPI_ISL_1967286_cl3_P.1_2021-04-20:0.40319)Branch5191:0.17452)Branch7228:0.041297,((3964-EPI_ISL_1967288_cl7_P.4_2021-04-22:0.31871,6047-EPI_ISL_2344786_cl3_P.1_2021-04-18:0.29885)Branch5285:0.15999,(3545-EPI_ISL_1966780_cl7_P.4_2021-04-14:0.33995,(568-EPI_ISL_1171656_cl3_P.1_2021-02-17:0.2518,5592-EPI_ISL_2249398_cl3_P.1_2021-02-08:0.18913)Branch6365:0.046237)Branch6992:0.016659)Branch7236:0.041136)Branch7857:0.0096089)Branch8004:0.00023226)Branch8005:0.061348,((2109-EPI_ISL_1664119_cl3_P.1_2021-03-24:0.42183,(2263-EPI_ISL_1734871_cl7_P.4_2021-04-03:0.32201,2264-EPI_ISL_1734872_cl3_P.1_2021-04-05:0.27446)Branch5028:0.23453)Branch7817:0.055609,((2160-EPI_ISL_1664195_cl3_P.1_2021-03-27:0.40894,(4370-EPI_ISL_2101565_cl3_P.1_2021-04-20:0.52033,(4360-EPI_ISL_2101544_cl3_P.1_2021-04-20:0.41857,(2136-EPI_ISL_1664149_cl3_P.1_2021-03-24:0.21448,4365-EPI_ISL_2101550_cl3_P.1_2021-04-19:0.30247)Branch6243:0.088917)Branch7431:0.0056316)Branch7516:0.013991)Branch7713:0.033868,((4322-EPI_ISL_2101484_cl3_P.1_2021-04-19:0.42079,4361-EPI_ISL_2101545_cl3_P.1_2021-04-20:0.47552)Branch6410:0.11397,((4372-EPI_ISL_2101569_cl3_P.1_2021-04-09:0.34543,5616-EPI_ISL_2249429_cl3_P.1_2021-02-27:0.21755)Branch6251:0.10402,((7175-EPI_ISL_2385454_cl3_P.1_2021-04-28:0.55261,(7272-EPI_ISL_2385630_cl3_P.1_2021-05-05:0.36161,((7205-EPI_ISL_2385496_cl3_P.1_2021-04-29:0.15793,7280-EPI_ISL_2385639_cl3_P.1_2021-05-05:0.13141)Branch4779:0.1604,((4368-EPI_ISL_2101559_cl3_P.1_2021-04-19:0.28657,((7275-EPI_ISL_2385633_cl3_P.1_2021-05-05:0,7277-EPI_ISL_2385636_cl3_P.1_2021-05-04:0)Branch4362:0.17708,(7174-EPI_ISL_2385453_cl3_P.1_2021-04-28:0.26394,(7276-EPI_ISL_2385634_cl3_P.1_2021-05-05:0.22952,7282-EPI_ISL_2385641_cl3_P.1_2021-05-04:0.2122)Branch5377:0.014281)Branch5538:0.0060273)Branch5601:0.026879)Branch5907:0.025392,(7298-EPI_ISL_2385666_cl3_P.1_2021-05-05:0.36185,(7203-EPI_ISL_2385493_cl3_P.1_2021-04-30:0.17707,7273-EPI_ISL_2385631_cl3_P.1_2021-05-05:0.22307)Branch5063:0.095297)Branch6047:0.013053)Branch6186:0.013849)Branch6345:0.011332)Branch6492:0.035723)Branch6955:0.034476,((2852-EPI_ISL_1858894_cl3_P.1_2021-03-25:0.33152,7345-EPI_ISL_2385769_cl3_P.1_2021-04-26:0.37291)Branch6396:0.068521,(7220-EPI_ISL_2385521_cl3_P.1_2021-05-03:0.36877,(2112-EPI_ISL_1664122_cl3_P.1_2021-03-24:0.25805,7176-EPI_ISL_2385455_cl3_P.1_2021-04-28:0.30819)Branch6164:0.079042)Branch7202:0.0077084)Branch7309:0.009934)Branch7465:0.01586)Branch7700:0.020875)Branch8009:0.020252)Branch8203:0.036185)Branch8534:0.013445)Branch8609:0.018095,((((3738-EPI_ISL_1967021_cl3_P.1_2021-04-05:0.39836,((5264-EPI_ISL_2209557_cl3_P.1_2021-03-28:0,6440-EPI_ISL_2345305_cl3_P.1_2021-03-28:0)Branch3906:0.2982,(6731-EPI_ISL_2345615_cl3_P.1_2021-03-22:0.062236,(6742-EPI_ISL_2345627_cl3_P.1_2021-03-21:0,(2579-EPI_ISL_1795347_cl3_P.1_2021-03-22:0,2585-EPI_ISL_1795354_cl3_P.1_2021-03-21:0)Branch4107:0)Branch4108:0.056229)Branch4264:0.15071)Branch5078:0.22162)Branch7824:0.029125,(2142-EPI_ISL_1664161_cl3_P.1_2021-03-26:0.51619,(2386-EPI_ISL_1795145_cl3_P.1_2021-03-21:0,6482-EPI_ISL_2345352_cl3_P.1_2021-03-21:0)Branch707:0.71949)Branch8127:0.010839)Branch8313:0.032817,(((2384-EPI_ISL_1795143_cl3_P.1_2021-03-21:0.057162,6478-EPI_ISL_2345346_cl3_P.1_2021-03-21:0.061303)Branch4085:0.34658,((4394-EPI_ISL_2101611_cl3_P.1_2021-04-23:0.51348,(1498-EPI_ISL_1464663_cl3_P.1_2021-03-03:0.57704,(2413-EPI_ISL_1795175_cl3_P.1_2021-03-21:0.17631,6519-EPI_ISL_2345392_cl3_P.1_2021-03-21:0.17339)Branch3929:0.28791)Branch5060:0.023596)Branch5248:0.047678,(3862-EPI_ISL_1967172_cl3_P.1_2021-04-09:0.61375,(2253-EPI_ISL_1734855_cl7_P.4_2021-04-05:0.41741,3236-EPI_ISL_1966429_cl7_P.4_2021-03-30:0.41987)Branch4691:0.08028)Branch5295:0.037422)Branch5675:0.076221)Branch6535:0.13255,((2341-EPI_ISL_1795098_cl3_P.1_2021-03-05:0.1871,5895-EPI_ISL_2344544_cl3_P.1_2021-03-05:0.20913)Branch5004:0.25612,(411-EPI_ISL_1121310_cl3_P.1_2021-02-08:0.30299,(1808-EPI_ISL_1493574_cl3_P.1_2021-03-13:0.37869,(2377-EPI_ISL_1795135_cl3_P.1_2021-03-21:0,6471-EPI_ISL_2345338_cl3_P.1_2021-03-21:0)Branch4269:0.325)Branch7124:0.051996)Branch7874:0.022635)Branch8229:0.014365)Branch8400:0.026376)Branch8594:0.014498,(((6917-EPI_ISL_2345815_cl3_P.1_2021-05-03:0.48826,((2466-EPI_ISL_1795228_cl3_P.1_2021-03-22:0,6586-EPI_ISL_2345459_cl3_P.1_2021-03-22:0)Branch3872:0.06203,(2467-EPI_ISL_1795229_cl3_P.1_2021-03-22:0,6587-EPI_ISL_2345460_cl3_P.1_2021-03-22:0)Branch3883:0.056435)Branch3983:0.32429)Branch5653:0.22203,((1832-EPI_ISL_1494924_cl3_P.1_2021-02-09:0.3101,3655-EPI_ISL_1966913_cl15_P.4_2021-04-08:0.44457)Branch6061:0.17708,(4675-EPI_ISL_2170897_cl3_P.1_2021-04-05:0.67086,(3067-EPI_ISL_1966252_cl15_P.4_2021-03-15:0.11484,3068-EPI_ISL_1966253_cl15_P.4_2021-03-15:0.11442)Branch4353:0.32893)Branch7616:0.058018)Branch8481:0.009166)Branch8540:0.016574,((2667-EPI_ISL_1821220_cl3_P.1_2021-03-31:0.47431,(4688-EPI_ISL_2170938_cl7_P.4_2021-03-30:0.47167,(2664-EPI_ISL_1821217_cl3_P.1_2021-03-31:0.60093,2665-EPI_ISL_1821218_cl3_P.1_2021-03-31:0.40099)Branch4832:0.072432)Branch5408:0.076452)Branch6267:0.1729,(933-EPI_ISL_1213209_cl3_P.1_2021-01-26:0.59502,3321-EPI_ISL_1966518_cl3_P.4_2021-03-30:0.66291)Branch8333:0.027937)Branch8590:0.0072838)Branch8620:0.0077709)Branch8645:0.0076268)Branch8682:0.0029508)Branch8699:0.0017389)Branch8703:0.0024703,((((3764-EPI_ISL_1967050_cl3_P.1_2021-04-07:0.40467,((1410-EPI_ISL_1445223_cl7_P.4_2021-03-16:0.43855,3035-EPI_ISL_1966217_cl7_P.4_2021-03-16:0.25333)Branch5138:0.18584,(3508-EPI_ISL_1966730_cl3_P.1_2021-04-12:0.34055,5928-EPI_ISL_2344603_cl3_P.1_2021-04-16:0.30178)Branch6026:0.099901)Branch7244:0.030813)Branch7699:0.029235,((3340-EPI_ISL_1966547_cl15_P.4_2021-03-30:0.35056,6286-EPI_ISL_2345103_cl15_P.4_2021-04-25:0.36719)Branch6989:0.052404,(6327-EPI_ISL_2345152_cl3_P.1_2021-04-25:0.56861,(6294-EPI_ISL_2345111_cl3_P.1_2021-04-25:0.41263,7051-EPI_ISL_2345993_cl3_P.1_2021-04-05:0.30963)Branch7085:0.018819)Branch7355:0.023728)Branch7715:0.025615)Branch8094:0.069416,(((5939-EPI_ISL_2344622_cl10_P.1_2021-04-13:0.5798,((3770-EPI_ISL_1967056_cl10_P.1_2021-04-06:0.48198,(3463-EPI_ISL_1966679_cl10_P.4_2021-04-05:0.37866,(2554-EPI_ISL_1795321_cl10_P.1_2021-03-23:0.17589,6697-EPI_ISL_2345579_cl10_P.1_2021-03-23:0.23175)Branch4523:0.20386)Branch6216:0.024335)Branch6504:0.10896,(((((3842-EPI_ISL_1967151_cl10_P.1_2021-04-05:0.49812,7126-EPI_ISL_2346092_cl10_P.1_2021-04-15:0.41047)Branch6355:0.064618,(3847-EPI_ISL_1967156_cl10_P.1_2021-04-05:0.5006,7009-EPI_ISL_2345930_cl10_P.1_2021-04-20:0.53541)Branch6480:0.053783)Branch7106:0.017854,(3510-EPI_ISL_1966732_cl10_P.1_2021-04-12:0.50557,(((3633-EPI_ISL_1966880_cl10_P.1_2021-04-05:0.35829,(3800-EPI_ISL_1967092_cl10_P.1_2021-04-05:0.40292,6275-EPI_ISL_2345090_cl15_P.4_2021-04-25:0.31766)Branch5997:0.025578)Branch6291:0.037541,((3695-EPI_ISL_1966964_cl10_P.1_2021-04-07:0.32718,(3546-EPI_ISL_1966781_cl10_P.4_2021-04-14:0.21403,3694-EPI_ISL_1966963_cl10_P.1_2021-04-07:0.18794)Branch4910:0.04707)Branch5288:0.12087,(6290-EPI_ISL_2345107_cl10_P.1_2021-04-25:0.64237,(5934-EPI_ISL_2344614_cl10_P.1_2021-04-16:0.39663,6056-EPI_ISL_2344798_cl10_P.1_2021-04-19:0.42415)Branch6331:0.01447)Branch6499:0.0063101)Branch6575:0.011706)Branch6704:0.027177,((6173-EPI_ISL_2344950_cl15_P.4_2021-04-22:0.50446,7072-EPI_ISL_2346031_cl10_P.1_2021-04-06:0.43329)Branch6626:0.018193,(3796-EPI_ISL_1967087_cl15_P.4_2021-04-04:0.51129,(4349-EPI_ISL_2101521_cl10_P.1_2021-04-18:0.439,5178-EPI_ISL_2209032_cl10_P.1_2021-04-22:0.31224)Branch5573:0.10404)Branch6699:0.012108)Branch6829:0.016028)Branch7015:0.013664)Branch7172:0.012604)Branch7333:0.014273,(((3879-EPI_ISL_1967192_cl10_P.1_2021-04-07:0.25989,3881-EPI_ISL_1967194_cl10_P.1_2021-04-08:0.24649)Branch4674:0.25509,((3798-EPI_ISL_1967089_cl15_P.4_2021-04-04:0.43879,(5945-EPI_ISL_2344630_cl10_P.1_2021-04-15:0.41416,(3873-EPI_ISL_1967184_cl10_P.1.2_2021-04-09:0.31902,7074-EPI_ISL_2346033_cl10_P.1.2_2021-04-08:0.25452)Branch5379:0.11232)Branch6600:0.029264)Branch6944:0.010274,((5943-EPI_ISL_2344627_cl10_P.1_2021-04-16:0.27111,(6249-EPI_ISL_2345059_cl10_P.1_2021-04-25:0.29936,7002-EPI_ISL_2345918_cl10_P.1_2021-04-22:0.29669)Branch6301:0.022886)Branch6563:0.041029,((6302-EPI_ISL_2345123_cl10_P.1_2021-04-25:0.19299,6310-EPI_ISL_2345133_cl10_P.1_2021-04-25:0.17436)Branch4715:0.21465,(3827-EPI_ISL_1967131_cl10_P.1_2021-04-08:0.50326,(3677-EPI_ISL_1966941_cl10_P.1_2021-04-05:0.36474,3834-EPI_ISL_1967141_cl10_P.1_2021-04-07:0.43205)Branch6184:0.053468)Branch6785:0.0014854)Branch6799:0.019843)Branch7040:0.00095111)Branch7045:0.013758)Branch7209:0.014087,((((2604-EPI_ISL_1795374_cl10_P.1_2021-03-21:0.14234,7025-EPI_ISL_2345949_cl10_P.1_2021-03-21:0.13959)Branch4168:0.1756,((2605-EPI_ISL_1795375_cl10_P.1_2021-03-21:0,7027-EPI_ISL_2345951_cl10_P.1_2021-03-21:0)Branch3856:0.28353,(2609-EPI_ISL_1795380_cl10_P.1_2021-03-22:0.25559,7032-EPI_ISL_2345957_cl10_P.1_2021-03-22:0.28091)Branch4232:0.12035)Branch4768:0.034007)Branch4996:0.19069,((6096-EPI_ISL_2344844_cl10_P.1_2021-04-19:0.68228,((4296-EPI_ISL_2101424_cl10_P.1_2021-04-21:0.34031,6326-EPI_ISL_2345151_cl10_P.1_2021-04-26:0.41181)Branch6122:0.02686,(6353-EPI_ISL_2345187_cl10_P.4_2021-04-27:0.6289,(4382-EPI_ISL_2101583_cl10_P.1_2021-04-23:0.42075,6042-EPI_ISL_2344781_cl15_P.4_2021-04-19:0.47902)Branch6010:0.026156)Branch6297:0.010762)Branch6399:0.014194)Branch6572:0.024249,(3844-EPI_ISL_1967153_cl10_P.1_2021-04-05:0.3998,(3634-EPI_ISL_1966881_cl10_P.1_2021-04-05:0.51437,(6389-EPI_ISL_2345239_cl15_P.4_2021-04-27:0.22618,6400-EPI_ISL_2345253_cl15_P.4_2021-04-27:0.25786)Branch4284:0.2725)Branch6387:0.022442)Branch6645:0.01702)Branch6836:0.013852)Branch7006:0.030167,(6273-EPI_ISL_2345088_cl10_P.4_2021-04-25:0.62069,(5906-EPI_ISL_2344560_cl15_P.4_2021-04-14:0.49294,(6992-EPI_ISL_2345905_cl10_P.4_2021-04-04:0.29833,(3733-EPI_ISL_1967014_cl15_P.4_2021-04-07:0.28519,3882-EPI_ISL_1967195_cl15_P.4_2021-04-08:0.3584)Branch5625:0.072139)Branch6398:0.018928)Branch6624:0.03439)Branch7022:0.028024)Branch7374:0.0021874)Branch7393:0.0090392)Branch7518:0.018089,(5937-EPI_ISL_2344618_cl10_P.1_2021-04-14:0.51867,((5904-EPI_ISL_2344557_cl15_P.4_2021-04-15:0.38031,(3328-EPI_ISL_1966530_cl10_P.1_2021-03-30:0.25627,7071-EPI_ISL_2346030_cl10_P.1_2021-04-07:0.30797)Branch6001:0.039126)Branch6450:0.073641,(909-EPI_ISL_1201893_cl10_P.1_2021-02-18:0.40341,(6227-EPI_ISL_2345023_cl10_P.1_2021-04-24:0.19973,7080-EPI_ISL_2346041_cl10_P.1_2021-04-07:0.19038)Branch6607:0.030819)Branch6978:0.029115)Branch7337:0.018494)Branch7583:0.012739)Branch7740:0.011937)Branch7904:0.021536)Branch8204:0.0079818,((((1957-EPI_ISL_1533727_cl10_P.1_2021-03-13:0.51138,3139-EPI_ISL_1966325_cl10_P.1_2021-03-26:0.51167)Branch7291:0.017226,(((6146-EPI_ISL_2344909_cl10_P.1_2021-04-20:0.71769,(3958-EPI_ISL_1967282_cl10_P.4_2021-04-18:0.4369,5987-EPI_ISL_2344699_cl10_P.1_2021-04-06:0.43466)Branch5962:0.029082)Branch6296:0.054843,(5963-EPI_ISL_2344654_cl10_P.1_2021-04-16:0.50258,5988-EPI_ISL_2344700_cl10_P.1_2021-04-06:0.36877)Branch6341:0.051141)Branch6945:0.035033,(1240-EPI_ISL_1358319_cl10_P.1_2021-02-27:0.4196,((6900-EPI_ISL_2345797_cl10_P.4_2021-05-03:0.56024,((5182-EPI_ISL_2209068_cl10_P.1_2021-04-28:0.34698,((5346-EPI_ISL_2210183_cl10_P.1_2021-04-28:0.33888,6163-EPI_ISL_2344932_cl10_P.1_2021-04-22:0.21765)Branch4543:0.038303,(3817-EPI_ISL_1967119_cl10_P.1_2021-04-07:0.31488,6166-EPI_ISL_2344936_cl10_P.1_2021-04-22:0.32078)Branch4562:0.036321)Branch4741:0.033717)Branch4963:0.042448,((1371-EPI_ISL_1445181_cl10_P.4_2021-03-10:0.30367,2969-EPI_ISL_1966147_cl15_P.4_2021-03-10:0.2303)Branch3950:0.30126,(6371-EPI_ISL_2345210_cl15_P.4_2021-04-27:0.71852,(3735-EPI_ISL_1967018_cl10_P.1_2021-04-07:0.57309,(3617-EPI_ISL_1966863_cl10_P.1_2021-04-08:0.31767,3818-EPI_ISL_1967120_cl10_P.1_2021-04-08:0.41082)Branch4627:0.023207)Branch4740:0.056687)Branch5159:0.012631)Branch5266:0.0082199)Branch5324:0.13324)Branch6798:0.024088,((3689-EPI_ISL_1966956_cl10_P.1_2021-04-08:0.46131,3867-EPI_ISL_1967177_cl15_P.4_2021-04-09:0.59502)Branch5996:0.082762,(3638-EPI_ISL_1966887_cl10_P.4_2021-04-05:0.51725,(6220-EPI_ISL_2345013_cl10_P.1_2021-04-23:0.57669,(6191-EPI_ISL_2344976_cl10_P.1_2021-04-23:0.33207,6786-EPI_ISL_2345676_cl15_P.4_2021-04-30:0.39242)Branch5279:0.050709)Branch5796:0.08229)Branch6718:0.018451)Branch6960:0.013161)Branch7104:0.0021326)Branch7137:0.017899)Branch7371:0.012081)Branch7542:0.050409,((((3011-EPI_ISL_1966190_cl10_P.1_2021-03-10:0.41551,3262-EPI_ISL_1966456_cl10_P.1_2021-03-29:0.46947)Branch7711:0.012295,(3264-EPI_ISL_1966458_cl10_P.1_2021-03-29:0.49376,(2217-EPI_ISL_1731585_cl10_P.1_2021-04-03:0.48225,(1249-EPI_ISL_1381047_cl10_P.1_2021-02-10:0.40556,(3923-EPI_ISL_1967242_cl10_P.1_2021-04-18:0.31797,(1156-EPI_ISL_1293075_cl10_P.1_2021-02-03:0.41721,(1194-EPI_ISL_1303536_cl10_P.1_2021-02-15:0.27966,(5748-EPI_ISL_2293013_cl10_P.1_2021-02-24:0.22874,(1592-EPI_ISL_1468426_cl10_P.1_2021-02-18:0.14362,1596-EPI_ISL_1468430_cl10_P.1_2021-02-03:0.19596)Branch6125:0.029018)Branch6456:0.026835)Branch6775:0.018202)Branch6997:0.0095316)Branch7114:0.004016)Branch7167:0.031761)Branch7585:0.014965)Branch7786:0.0063685)Branch7880:0.020458,(((5354-EPI_ISL_2210236_cl10_P.1_2021-04-30:0.51376,(4469-EPI_ISL_2106185_cl10_P.1_2021-02-19:0.61006,(3419-EPI_ISL_1966631_cl10_P.1_2021-04-05:0.51459,(3649-EPI_ISL_1966905_cl10_P.4_2021-04-05:0.47223,(3503-EPI_ISL_1966725_cl10_P.1_2021-04-12:0.26454,3504-EPI_ISL_1966726_cl10_P.1_2021-04-12:0.30708)Branch4880:0.044504)Branch5244:0.032153)Branch5542:0.029955)Branch5847:0.053679)Branch6431:0.10414,((6155-EPI_ISL_2344920_cl10_P.1_2021-04-20:0.46363,(6770-EPI_ISL_2345660_cl10_P.4_2021-04-28:0.42299,6855-EPI_ISL_2345751_cl15_P.4_2021-04-29:0.30249)Branch5200:0.054641)Branch5742:0.10204,(3814-EPI_ISL_1967113_cl10_P.1_2021-04-08:0.57765,(2051-EPI_ISL_1625991_cl10_P.1_2021-02-23:0.23466,6927-EPI_ISL_2345825_cl15_P.4_2021-04-27:0.29797)Branch4901:0.13512)Branch6192:0.059747)Branch6914:0.066652)Branch7783:0.022839,((((3839-EPI_ISL_1967148_cl10_P.1_2021-04-05:0.47089,(3486-EPI_ISL_1966706_cl10_P.4_2021-04-05:0.5098,(3513-EPI_ISL_1966735_cl10_P.1_2021-04-12:0.43405,(2296-EPI_ISL_1752664_cl10_P.1_2021-03-18:0.42244,4000-EPI_ISL_2003134_cl10_P.1_2021-03-13:0.60006)Branch6943:0.01077)Branch7081:0.0030183)Branch7112:0.011448)Branch7258:0.0094267,(2227-EPI_ISL_1731595_cl10_P.1_2021-04-05:0.50018,(2691-EPI_ISL_1821245_cl10_P.1_2021-03-15:0.50374,((1273-EPI_ISL_1381071_cl10_P.1_2021-03-12:0.31923,6994-EPI_ISL_2345909_cl10_P.1_2021-04-20:0.49833)Branch4911:0.098183,(3630-EPI_ISL_1966877_cl10_P.4_2021-04-05:0.49043,5952-EPI_ISL_2344638_cl10_P.1_2021-04-14:0.51068)Branch4960:0.092762)Branch5817:0.015556)Branch5974:0.11273)Branch7328:0.0036397)Branch7378:0.025175,((3761-EPI_ISL_1967046_cl10_P.1_2021-04-04:0.27037,(3758-EPI_ISL_1967043_cl10_P.1_2021-04-04:0.25756,3760-EPI_ISL_1967045_cl10_P.1_2021-04-04:0.23394)Branch4228:0.064888)Branch4453:0.3318,(((((3938-EPI_ISL_1967261_cl10_P.4_2021-04-18:0.51897,(3279-EPI_ISL_1966476_cl10_P.4_2021-03-29:0.52731,(3299-EPI_ISL_1966496_cl10_P.4_2021-03-29:0.46104,((1315-EPI_ISL_1445117_cl7_P.4_2021-03-08:0.34172,2982-EPI_ISL_1966160_cl10_P.4_2021-03-09:0.21291)Branch4207:0.1709,((1440-EPI_ISL_1445254_cl10_P.4_2021-02-28:0.27546,1443-EPI_ISL_1445257_cl10_P.4_2021-02-28:0.32422)Branch4106:0.064534,(2909-EPI_ISL_1966080_cl10_P.4_2021-02-28:0.21156,2912-EPI_ISL_1966083_cl10_P.4_2021-02-28:0.26716)Branch4181:0.0371)Branch4286:0.14315)Branch5044:0.024093)Branch5256:0.019179)Branch5406:0.022941)Branch5640:0.086565,(6872-EPI_ISL_2345769_cl10_P.1_2021-04-11:0.72096,((4002-EPI_ISL_2003136_cl10_P.1_2021-03-12:0.52004,5940-EPI_ISL_2344623_cl10_P.1_2021-04-15:0.70684)Branch5605:0.05513,(3078-EPI_ISL_1966263_cl7_P.4_2021-03-17:0.66884,(5938-EPI_ISL_2344619_cl10_P.1_2021-04-14:0.42082,(3138-EPI_ISL_1966324_cl10_P.1_2021-03-22:0.2411,6248-EPI_ISL_2345055_cl10_P.1_2021-04-25:0.38934)Branch4765:0.060306)Branch5229:0.089603)Branch6100:0.0064998)Branch6165:0.02339)Branch6423:0.013101)Branch6579:0.005144,((5218-EPI_ISL_2209329_cl10_P.1_2021-04-25:0.62682,(7003-EPI_ISL_2345921_cl10_P.1_2021-04-20:0.38997,((1918-EPI_ISL_1520130_cl10_P.1_2021-02-19:0.24581,1919-EPI_ISL_1520131_cl10_P.1_2021-02-19:0.18353)Branch4633:0.13756,(3135-EPI_ISL_1966321_cl7_P.4_2021-03-20:0.18076,3136-EPI_ISL_1966322_cl7_P.4_2021-03-20:0.21299)Branch4813:0.1053)Branch5728:0.010953)Branch5841:0.042799)Branch6307:0.027229,((3897-EPI_ISL_1967213_cl10_P.4_2021-04-19:0.40938,6319-EPI_ISL_2345144_cl15_P.4_2021-04-26:0.5101)Branch4855:0.16322,((1262-EPI_ISL_1381060_cl10_P.1_2021-02-10:0.3645,(1257-EPI_ISL_1381055_cl10_P.2_2021-02-11:0.33941,1265-EPI_ISL_1381063_cl10_P.2_2021-02-10:0.23167)Branch5046:0.06784)Branch5667:0.032543,((2186-EPI_ISL_1715138_cl10_P.1_2021-03-15:0.33863,(416-EPI_ISL_1121315_cl10_P.1_2021-01-16:0.21262,(1203-EPI_ISL_1303546_cl10_P.1_2021-02-15:0.13708,1205-EPI_ISL_1303548_cl10_P.1_2021-02-15:0.12632)Branch4380:0.096352)Branch4922:0.065797)Branch5497:0.036802,(1201-EPI_ISL_1303543_cl10_P.1_2021-02-15:0.39016,(4013-EPI_ISL_2003149_cl10_P.1_2021-03-24:0.10788,(3983-EPI_ISL_2003111_cl10_P.1_2021-03-10:0.060428,4015-EPI_ISL_2003151_cl10_P.1_2021-03-18:0.053404)Branch4025:0.054596)Branch4171:0.23736)Branch5556:0.032243)Branch5889:0.01265)Branch6003:0.032527)Branch6369:0.021118)Branch6623:0.0013734)Branch6639:0.014797,((3339-EPI_ISL_1966546_cl15_P.4_2021-03-30:0.39707,6038-EPI_ISL_2344777_cl10_P.1_2021-04-19:0.54181)Branch5101:0.15515,((6271-EPI_ISL_2345086_cl10_P.1_2021-04-26:0.37781,7055-EPI_ISL_2345998_cl10_P.1_2021-04-07:0.26616)Branch4192:0.32315,((6013-EPI_ISL_2344741_cl10_P.1_2021-04-19:0.22442,6064-EPI_ISL_2344808_cl10_P.1_2021-04-20:0.21433)Branch1366:0.54563,(6295-EPI_ISL_2345113_cl10_P.1_2021-04-25:0.51914,(3332-EPI_ISL_1966537_cl15_P.4_2021-03-29:0.3243,3794-EPI_ISL_1967085_cl10_P.1_2021-04-04:0.40185)Branch5789:0.029945)Branch6102:0.029045)Branch6413:0.0068572)Branch6490:0.015809)Branch6671:0.01262)Branch6806:0.051604,((((2363-EPI_ISL_1795121_cl10_P.1_2021-03-22:0.19539,6454-EPI_ISL_2345321_cl10_P.1_2021-03-22:0.22741)Branch3892:0.30258,(1347-EPI_ISL_1445151_cl10_P.4_2021-03-08:0.40569,2946-EPI_ISL_1966122_cl10_P.4_2021-03-09:0.33747)Branch4231:0.15783)Branch5020:0.20914,(((2504-EPI_ISL_1795269_cl10_P.1_2021-03-23:0.25229,6626-EPI_ISL_2345503_cl10_P.1_2021-03-23:0.20845)Branch4583:0.16128,((2497-EPI_ISL_1795261_cl10_P.1_2021-03-24:0,6619-EPI_ISL_2345495_cl10_P.1_2021-03-24:0)Branch3944:0.34247,(2501-EPI_ISL_1795265_cl10_P.1_2021-03-24:0.14624,6623-EPI_ISL_2345499_cl10_P.1_2021-03-24:0.19071)Branch4744:0.10334)Branch5622:0.023669)Branch5878:0.091157,((2454-EPI_ISL_1795216_cl10_P.1_2021-03-22:0.21259,6571-EPI_ISL_2345444_cl10_P.1_2021-03-22:0.2198)Branch4672:0.17373,((3705-EPI_ISL_1966976_cl10_P.1_2021-04-06:0.51126,((2453-EPI_ISL_1795215_cl10_P.1_2021-03-22:0.15495,6570-EPI_ISL_2345443_cl10_P.1_2021-03-22:0.17594)Branch4031:0.13878,(2362-EPI_ISL_1795120_cl10_P.1_2021-03-22:0.20459,6453-EPI_ISL_2345320_cl10_P.1_2021-03-22:0.22899)Branch4213:0.072954)Branch4466:0.10704)Branch5162:0.071294,((6350-EPI_ISL_2345184_cl15_P.4_2021-04-26:0.26562,6351-EPI_ISL_2345185_cl10_P.1_2021-04-26:0.29454)Branch5002:0.077391,((2391-EPI_ISL_1795151_cl10_P.1_2021-03-22:0.060358,6489-EPI_ISL_2345360_cl10_P.1_2021-03-22:0.057642)Branch3953:0.2716,(2451-EPI_ISL_1795213_cl10_P.1_2021-03-22:0.055938,6568-EPI_ISL_2345441_cl10_P.1_2021-03-22:0.06064)Branch4141:0.19067)Branch5030:0.073385)Branch5735:0.010481)Branch5846:0.036563)Branch6237:0.058335)Branch6921:0.024505)Branch7206:0.013171,((6123-EPI_ISL_2344879_cl15_P.4_2021-04-22:0.28334,6125-EPI_ISL_2344881_cl10_P.1_2021-04-22:0.29327)Branch4220:0.37311,(3635-EPI_ISL_1966884_cl10_P.1_2021-04-05:0.47203,(6091-EPI_ISL_2344839_cl10_P.1_2021-04-19:0.40031,6411-EPI_ISL_2345266_cl10_P.1_2021-04-25:0.40523)Branch4789:0.21016)Branch6839:0.032494)Branch7239:0.010505)Branch7380:0.0055346)Branch7449:0.0092586)Branch7580:0.011202)Branch7726:0.023485,(((((6282-EPI_ISL_2345099_cl10_P.1_2021-04-25:0.24233,6305-EPI_ISL_2345126_cl10_P.1_2021-04-25:0.24403)Branch3895:0.38868,(3615-EPI_ISL_1966861_cl10_P.1_2021-04-08:0.53523,(2292-EPI_ISL_1752657_cl10_P.1_2021-03-17:0.20555,2294-EPI_ISL_1752659_cl10_P.1_2021-03-19:0.2969)Branch4471:0.13173)Branch5362:0.044878)Branch5836:0.046232,((3811-EPI_ISL_1967110_cl10_P.1_2021-04-08:0.37041,6182-EPI_ISL_2344965_cl10_P.1_2021-04-21:0.42528)Branch5662:0.020621,((3751-EPI_ISL_1967035_cl10_P.1_2021-04-08:0.47913,(7047-EPI_ISL_2345989_cl10_P.1_2021-04-07:0.33858,(3781-EPI_ISL_1967069_cl10_P.1_2021-04-04:0.27642,4317-EPI_ISL_2101475_cl10_P.1_2021-04-20:0.21166)Branch4733:0.061979)Branch5201:0.024768)Branch5407:0.034972,(6403-EPI_ISL_2345256_cl10_P.1_2021-04-27:0.38372,(3600-EPI_ISL_1966843_cl15_P.4_2021-04-09:0.26832,6237-EPI_ISL_2345041_cl10_P.1_2021-04-22:0.31614)Branch5203:0.035686)Branch5530:0.024045)Branch5781:0.010281)Branch5892:0.041034)Branch6322:0.015381,(((3932-EPI_ISL_1967251_cl10_P.1_2021-04-22:0.47621,(6910-EPI_ISL_2345808_cl15_P.4_2021-04-25:0.37753,((1956-EPI_ISL_1533726_cl10_P.1_2021-03-05:0.22729,(3304-EPI_ISL_1966501_cl10_P.1_2021-03-31:0.17698,7076-EPI_ISL_2346036_cl10_P.1_2021-04-08:0.18321)Branch4772:0.036314)Branch5036:0.041841,(2234-EPI_ISL_1731602_cl10_P.1_2021-03-23:0.36572,2286-EPI_ISL_1752650_cl10_P.1_2021-03-17:0.32549)Branch5284:0.012358)Branch5389:0.026167)Branch5661:0.036558)Branch6065:0.0074158,(6995-EPI_ISL_2345910_cl10_P.1_2021-04-20:0.59793,7117-EPI_ISL_2346083_cl10_P.1_2021-04-15:0.49769)Branch6074:0.0067999)Branch6137:0.026901,((((3140-EPI_ISL_1966326_cl10_P.4_2021-03-22:0,3242-EPI_ISL_1966435_cl10_P.4_2021-03-29:0)Branch4016:0.24065,(3929-EPI_ISL_1967248_cl7_P.4_2021-04-18:0.2456,3930-EPI_ISL_1967249_cl7_P.4_2021-04-18:0.2716)Branch4427:0.10313)Branch5039:0.08617,(3131-EPI_ISL_1966317_cl7_P.4_2021-03-22:0.54312,(3147-EPI_ISL_1966336_cl10_P.4_2021-03-26:0.33976,6876-EPI_ISL_2345773_cl10_P.4_2021-05-05:0.51631)Branch5426:0.010474)Branch5557:0.029878)Branch5866:0.034334,((1259-EPI_ISL_1381057_cl10_P.2_2021-02-11:0.43377,5342-EPI_ISL_2210141_cl10_P.1_2021-05-05:0.538)Branch5439:0.069454,(3627-EPI_ISL_1966873_cl10_P.1_2021-04-04:0.41043,(1942-EPI_ISL_1533711_cl10_P.1_2021-02-24:0.34648,((5174-EPI_ISL_2208998_cl10_P.1_2021-03-29:0,5894-EPI_ISL_2344542_cl10_P.1_2021-03-29:0)Branch3903:0.32222,(428-EPI_ISL_1123373_cl10_P.1_2021-02-15:0.23261,1948-EPI_ISL_1533718_cl10_P.1_2021-03-07:0.20098)Branch4935:0.035543)Branch5245:0.0029271)Branch5268:0.050222)Branch5764:0.039797)Branch6182:0.0041858)Branch6227:0.017792)Branch6433:0.0052845)Branch6500:0.11567,(3999-EPI_ISL_2003133_cl10_P.1_2021-04-11:0.51113,5935-EPI_ISL_2344615_cl10_P.1_2021-04-15:0.62113)Branch7111:0.063735)Branch8012:0.0041148)Branch8060:0.0041657)Branch8113:0.0024293)Branch8142:0.0045977,((3902-EPI_ISL_1967219_cl10_P.4_2021-04-19:0.60404,(5156-EPI_ISL_2208862_cl10_P.4_2021-05-04:0.57553,((6278-EPI_ISL_2345095_cl10_P.1_2021-04-25:0.40006,7225-EPI_ISL_2385529_cl10_P.1_2021-05-04:0.24714)Branch5716:0.09441,(2230-EPI_ISL_1731598_cl10_P.1_2021-03-23:0.3752,6893-EPI_ISL_2345790_cl10_P.1_2021-04-14:0.33128)Branch6601:0.01452)Branch6774:0.059143)Branch7531:0.028516)Branch7901:0.021274,(((6814-EPI_ISL_2345706_cl10_P.4_2021-04-14:0.40423,(2591-EPI_ISL_1795360_cl10_P.1_2021-03-21:0,6749-EPI_ISL_2345635_cl10_P.1_2021-03-21:0)Branch3963:0.40623)Branch6494:0.089655,(6868-EPI_ISL_2345765_cl10_P.1_2021-05-02:0.55382,(5191-EPI_ISL_2209158_cl10_P.1_2021-04-11:0.35766,(3791-EPI_ISL_1967082_cl10_P.1_2021-04-04:0.42488,(6998-EPI_ISL_2345913_cl10_P.1_2021-04-21:0.41099,(3799-EPI_ISL_1967090_cl10_P.1_2021-04-04:0.35246,3843-EPI_ISL_1967152_cl10_P.1_2021-04-05:0.33412)Branch5074:0.045558)Branch5498:0.007796)Branch5586:0.0347)Branch5946:0.096143)Branch7070:0.043897)Branch7633:0.028704,(5926-EPI_ISL_2344600_cl10_P.1_2021-04-14:0.57629,((1206-EPI_ISL_1303549_cl10_P.1_2021-02-16:0.48505,2283-EPI_ISL_1752646_cl10_P.1_2021-04-05:0.53112)Branch7575:0.00814,(901-EPI_ISL_1196299_cl10_P.1_2021-02-04:0.52372,7058-EPI_ISL_2346007_cl10_P.1_2021-04-07:0.4275)Branch7584:0.007315)Branch7672:0.014859)Branch7875:0.011778)Branch8037:0.010228)Branch8155:0.003765)Branch8192:0.00080984)Branch8200:0.006982,((((3748-EPI_ISL_1967032_cl10_P.1_2021-04-07:0.53676,((2412-EPI_ISL_1795174_cl15_P.4_2021-03-21:0.30713,6518-EPI_ISL_2345391_cl10_P.1_2021-03-21:0.33752)Branch4816:0.21804,((3594-EPI_ISL_1966837_cl10_P.1_2021-04-04:0.40109,(6224-EPI_ISL_2345017_cl10_P.1_2021-04-23:0.19482,6255-EPI_ISL_2345065_cl10_P.1_2021-04-25:0.2395)Branch4819:0.11969)Branch5905:0.08492,(6086-EPI_ISL_2344833_cl10_P.1_2021-03-19:0.4223,6233-EPI_ISL_2345033_cl10_P.1_2021-04-23:0.51645)Branch6190:0.058648)Branch6867:0.012513)Branch7013:0.0060636)Branch7082:0.029379,(((4686-EPI_ISL_2170933_cl10_P.4_2021-03-28:0.45757,(5280-EPI_ISL_2209624_cl10_P.1_2021-04-25:0.45522,6296-EPI_ISL_2345114_cl10_P.1_2021-04-25:0.42419)Branch4961:0.065828)Branch5544:0.12745,((2611-EPI_ISL_1795383_cl10_P.1_2021-03-21:0.063681,6746-EPI_ISL_2345632_cl10_P.1_2021-03-21:0.054785)Branch1012:0.53971,(1318-EPI_ISL_1445120_cl10_P.4_2021-03-08:0.40423,2989-EPI_ISL_1966167_cl15_P.4_2021-03-09:0.36639)Branch4732:0.18096)Branch6394:0.044402)Branch6947:0.032349,((3227-EPI_ISL_1966420_cl10_P.4_2021-03-29:0.20944,(3223-EPI_ISL_1966416_cl10_P.4_2021-03-29:0.18426,3224-EPI_ISL_1966417_cl10_P.4_2021-03-29:0.15994)Branch4117:0.065797)Branch4315:0.32006,(3976-EPI_ISL_1967305_cl7_P.4_2021-04-18:0.45666,(3195-EPI_ISL_1966386_cl10_P.4_2021-03-29:0.24701,4685-EPI_ISL_2170932_cl10_P.4_2021-03-29:0.21773)Branch4277:0.29548)Branch6580:0.036466)Branch7025:0.024746)Branch7335:0.0086059)Branch7454:0.010022,(((3979-EPI_ISL_1967310_cl10_P.4_2021-04-18:0.60547,((3044-EPI_ISL_1966226_cl10_P.4_2021-03-15:0.60721,((3234-EPI_ISL_1966427_cl10_P.4_2021-03-29:0.3096,4029-EPI_ISL_2003166_cl10_P.1_2021-03-27:0.30706)Branch4337:0.19894,(4027-EPI_ISL_2003164_cl10_P.1_2021-03-30:0.40196,((2416-EPI_ISL_1795178_cl10_P.1_2021-03-21:0.056483,6522-EPI_ISL_2345395_cl10_P.1_2021-03-21:0.060096)Branch3978:0.28393,((2968-EPI_ISL_1966146_cl10_P.4_2021-03-09:0.19876,3043-EPI_ISL_1966225_cl10_P.4_2021-03-14:0.22259)Branch4519:0.10161,((1298-EPI_ISL_1445100_cl10_P.4_2021-03-08:0.20236,1308-EPI_ISL_1445110_cl10_P.4_2021-03-08:0.25665)Branch4462:0.06703,(1310-EPI_ISL_1445112_cl10_P.1_2021-03-08:0.31272,2978-EPI_ISL_1966156_cl10_P.4_2021-03-08:0.25352)Branch4517:0.059734)Branch4839:0.043336)Branch5174:0.010328)Branch5265:0.027197)Branch5511:0.017351)Branch5696:0.02965)Branch5994:0.034966,((6037-EPI_ISL_2344776_cl10_P.1_2021-04-18:0.28343,(2425-EPI_ISL_1795187_cl10_P.1_2021-03-21:0.17066,6532-EPI_ISL_2345405_cl10_P.1_2021-03-21:0.17894)Branch4076:0.1705)Branch4738:0.16238,(3436-EPI_ISL_1966651_cl10_P.4_2021-04-05:0.2606,(4848-EPI_ISL_2187871_cl10_P.1_2021-03-09:0.27837,(4846-EPI_ISL_2187869_cl10_P.4_2021-03-09:0.199,4891-EPI_ISL_2187923_cl10_P.4_2021-03-31:0.33119)Branch4474:0.049575)Branch4737:0.087222)Branch5400:0.075211)Branch6189:0.017624)Branch6384:0.027796)Branch6716:0.018154,((7036-EPI_ISL_2345962_cl10_P.1_2021-04-05:0.2325,7037-EPI_ISL_2345963_cl10_P.1_2021-04-05:0.20743)Branch4065:0.38762,((6250-EPI_ISL_2345060_cl10_P.1_2021-04-25:0.55962,((3490-EPI_ISL_1966710_cl10_P.1_2021-04-04:0.39544,((3233-EPI_ISL_1966426_cl10_P.4_2021-03-30:0.33822,3239-EPI_ISL_1966432_cl10_P.4_2021-03-29:0.30967)Branch4396:0.07277,(3232-EPI_ISL_1966425_cl10_P.4_2021-03-29:0.2501,(1309-EPI_ISL_1445111_cl10_P.4_2021-03-08:0.27498,3001-EPI_ISL_1966179_cl10_P.4_2021-03-08:0.18783)Branch4136:0.13073)Branch4637:0.026185)Branch4770:0.05442)Branch5185:0.049177,((2414-EPI_ISL_1795176_cl10_P.1_2021-03-21:0.23878,6520-EPI_ISL_2345393_cl10_P.1_2021-03-21:0.26255)Branch4102:0.2448,(3581-EPI_ISL_1966822_cl10_P.4_2021-04-13:0.42608,(2403-EPI_ISL_1795164_cl10_P.1_2021-03-23:0.22363,6503-EPI_ISL_2345375_cl10_P.1_2021-03-23:0.24795)Branch4123:0.18482)Branch4927:0.049581)Branch5330:0.03276)Branch5642:0.0068542)Branch5715:0.076183,((3171-EPI_ISL_1966362_cl10_P.1.1_2021-03-30:0.55892,6241-EPI_ISL_2345048_cl10_P.1.1_2021-04-25:0.38685)Branch5329:0.10181,(((3220-EPI_ISL_1966413_cl10_P.4_2021-03-30:0.26835,3238-EPI_ISL_1966431_cl10_P.4_2021-03-30:0.19568)Branch4416:0.18675,(6430-EPI_ISL_2345291_cl10_P.1_2021-04-28:0.383,(6434-EPI_ISL_2345296_cl10_P.1_2021-04-28:0.24277,((2957-EPI_ISL_1966133_cl10_P.4_2021-03-09:0.22798,3040-EPI_ISL_1966222_cl10_P.4_2021-03-14:0.26607)Branch4596:0.026033,(2981-EPI_ISL_1966159_cl10_P.4_2021-03-09:0.29962,(1376-EPI_ISL_1445187_cl10_P.4_2021-03-14:0.22033,(1295-EPI_ISL_1445096_cl10_P.4_2021-03-08:0.20421,1314-EPI_ISL_1445116_cl10_P.4_2021-03-08:0.25774)Branch4199:0.039702)Branch4321:0.074308)Branch4651:0.010804)Branch4705:0.023792)Branch4870:0.051618)Branch5277:0.052613)Branch5814:0.041499,((6272-EPI_ISL_2345087_cl10_P.1_2021-04-25:0.21854,6280-EPI_ISL_2345097_cl10_P.1_2021-04-25:0.21039)Branch4395:0.20561,((2960-EPI_ISL_1966137_cl10_P.4_2021-03-09:0.21275,3196-EPI_ISL_1966387_cl10_P.4_2021-03-28:0.29389)Branch5077:0.069243,(3057-EPI_ISL_1966240_cl15_P.4_2021-03-16:0.40528,(1937-EPI_ISL_1533703_cl10_P.1_2021-02-20:0.22545,((2524-EPI_ISL_1795290_cl10_P.1_2021-03-22:0,6651-EPI_ISL_2345529_cl10_P.1_2021-03-22:0)Branch3917:0.23711,(2448-EPI_ISL_1795210_cl10_P.1_2021-03-21:0.053894,6565-EPI_ISL_2345438_cl10_P.1_2021-03-21:0.06457)Branch4045:0.17429)Branch4663:0.10234)Branch5438:0.022895)Branch5689:0.0060933)Branch5757:0.019031)Branch5948:0.028323)Branch6266:0.010513)Branch6376:0.01372)Branch6542:0.016855)Branch6739:0.015973)Branch6942:0.043147,((2082-EPI_ISL_1628359_cl9_P.1_2021-03-15:0.51737,(3488-EPI_ISL_1966708_cl10_P.1_2021-04-08:0.46739,(((2079-EPI_ISL_1628356_cl10_P.1_2021-03-17:0,2102-EPI_ISL_1628379_cl10_P.1_2021-03-08:0)Branch4082:0.17617,(2071-EPI_ISL_1628348_cl10_P.1_2021-03-12:0.22038,(2076-EPI_ISL_1628353_cl9_P.1_2021-03-13:0,(2072-EPI_ISL_1628349_cl9_P.1_2021-03-13:0,2075-EPI_ISL_1628352_cl9_P.1_2021-03-13:0)Branch4010:0)Branch4011:0.2056)Branch4773:0.0044426)Branch4811:0.083074,(2926-EPI_ISL_1966098_cl10_P.4_2021-02-26:0.26894,3475-EPI_ISL_1966692_cl7_P.4_2021-04-07:0.35802)Branch5335:0.015958)Branch5502:0.029297)Branch5816:0.020443)Branch6025:0.098526,(2993-EPI_ISL_1966171_cl10_P.1_2021-03-09:0.48204,((4803-EPI_ISL_2187814_cl10_P.1_2021-02-24:0.23878,4856-EPI_ISL_2187881_cl10_P.1_2021-03-12:0.47199)Branch6194:0.058741,(2712-EPI_ISL_1821273_cl10_P.1_2021-04-02:0.42897,(1595-EPI_ISL_1468429_cl10_P.1_2021-02-23:0.34073,2047-EPI_ISL_1625984_cl10_P.1_2021-02-18:0.2735)Branch6124:0.028438)Branch6453:0.03451)Branch6893:0.016073)Branch7084:0.010114)Branch7205:0.020343)Branch7493:0.0071665)Branch7591:0.047219,((((1252-EPI_ISL_1381050_cl10_P.1_2021-02-11:0.29291,(1254-EPI_ISL_1381052_cl10_P.1_2021-02-11:0.17024,1258-EPI_ISL_1381056_cl10_P.2_2021-02-11:0.24547)Branch4113:0.21643)Branch5184:0.16041,((2919-EPI_ISL_1966090_cl10_P.1_2021-03-01:0.28678,(3148-EPI_ISL_1966337_cl10_P.4_2021-03-23:0.22326,3935-EPI_ISL_1967258_cl10_P.1_2021-04-18:0.2538)Branch5650:0.032942)Branch5998:0.037592,(2285-EPI_ISL_1752649_cl10_P.1_2021-03-17:0.33486,(413-EPI_ISL_1121312_cl10_P.1_2021-02-05:0.27952,4007-EPI_ISL_2003141_cl10_P.1_2021-03-26:0.30416)Branch5964:0.0041535)Branch5999:0.037445)Branch6439:0.039741)Branch6933:0.050081,((1397-EPI_ISL_1445210_cl10_P.4_2021-03-15:0.31539,3021-EPI_ISL_1966202_cl10_P.4_2021-03-16:0.21519)Branch3709:0.5952,(((3070-EPI_ISL_1966255_cl10_P.4_2021-03-15:0.38204,(1202-EPI_ISL_1303545_cl10_P.1_2021-02-15:0.30748,(3074-EPI_ISL_1966259_cl10_P.4_2021-03-15:0.38255,(5304-EPI_ISL_2209820_cl10_P.1_2021-03-28:0,5985-EPI_ISL_2344696_cl10_P.1_2021-03-28:0)Branch1450:0.37351)Branch5312:0.050338)Branch5838:0.053915)Branch6434:0.025309,(3418-EPI_ISL_1966630_cl10_P.1_2021-04-05:0.37336,(3132-EPI_ISL_1966318_cl10_P.4_2021-03-22:0.27639,3305-EPI_ISL_1966502_cl10_P.4_2021-04-01:0.1922)Branch5479:0.088663)Branch6470:0.022475)Branch6735:0.024284,((3724-EPI_ISL_1966997_cl10_P.1_2021-04-02:0.41496,6020-EPI_ISL_2344755_cl10_P.1_2021-04-19:0.46321)Branch6515:0.031264,(7081-EPI_ISL_2346043_cl10_P.1_2021-04-05:0.7124,(((2598-EPI_ISL_1795368_cl10_P.1_2021-03-22:0,7017-EPI_ISL_2345941_cl10_P.1_2021-03-22:0)Branch3888:0.069345,(2600-EPI_ISL_1795370_cl10_P.1_2021-03-22:0.056233,7020-EPI_ISL_2345944_cl10_P.1_2021-03-22:0.062231)Branch3985:0.014688)Branch4019:0.37027,(3651-EPI_ISL_1966907_cl10_P.1_2021-04-06:0.43317,(2404-EPI_ISL_1795165_cl10_P.1_2021-03-22:0,6504-EPI_ISL_2345376_cl10_P.1_2021-03-22:0)Branch3879:0.36707)Branch5541:0.076218)Branch6340:0.028192)Branch6676:0.016882)Branch6871:0.014017)Branch7035:0.023227)Branch7331:0.018783)Branch7596:0.038042,(((3357-EPI_ISL_1966569_cl10_P.4_2021-04-05:0.39221,(6772-EPI_ISL_2345662_cl7_P.4_2021-05-03:0.56456,(((2405-EPI_ISL_1795166_cl10_P.1_2021-03-23:0,6505-EPI_ISL_2345377_cl10_P.1_2021-03-23:0)Branch3839:0.070824,(2402-EPI_ISL_1795163_cl10_P.1_2021-03-23:0.061616,6502-EPI_ISL_2345374_cl10_P.1_2021-03-23:0.054963)Branch3961:0.012329)Branch3982:0.25588,(6050-EPI_ISL_2344790_cl10_P.1_2021-04-19:0.47161,(2401-EPI_ISL_1795162_cl10_P.1_2021-03-23:0.19618,6501-EPI_ISL_2345373_cl10_P.1_2021-03-23:0.21148)Branch4126:0.1782)Branch4912:0.016084)Branch5026:0.11314)Branch6132:0.078125)Branch7051:0.062307,((((1286-EPI_ISL_1445082_cl10_P.4_2021-02-28:0.30188,2933-EPI_ISL_1966107_cl10_P.4_2021-03-02:0.24401)Branch5000:0.20799,(3121-EPI_ISL_1966307_cl10_P.4_2021-03-21:0.3944,3359-EPI_ISL_1966571_cl10_P.4_2021-04-05:0.48596)Branch6321:0.076238)Branch7259:0.025536,((5355-EPI_ISL_2210238_cl9_P.4_2021-05-03:0.29714,6884-EPI_ISL_2345781_cl9_P.4_2021-05-03:0.25731)Branch4434:0.31743,(3246-EPI_ISL_1966439_cl10_P.4_2021-03-30:0.63551,6794-EPI_ISL_2345684_cl10_P.4_2021-05-03:0.66221)Branch7110:0.025406)Branch7451:0.011919)Branch7615:0.014157,((((2223-EPI_ISL_1731591_cl10_P.1_2021-04-05:0.33248,(3396-EPI_ISL_1966608_cl10_P.4_2021-04-05:0.32133,3397-EPI_ISL_1966609_cl10_P.1_2021-04-05:0.25651)Branch5069:0.050659)Branch5547:0.07589,(3119-EPI_ISL_1966305_cl10_P.4_2021-03-22:0.27517,(3471-EPI_ISL_1966688_cl10_P.4_2021-04-05:0.32818,3928-EPI_ISL_1967247_cl10_P.4_2021-04-18:0.36909)Branch5296:0.050544)Branch5824:0.04835)Branch6352:0.087286,((3361-EPI_ISL_1966573_cl10_P.4_2021-04-05:0.29294,3900-EPI_ISL_1967217_cl10_P.4_2021-04-19:0.25002)Branch5520:0.14415,(3225-EPI_ISL_1966418_cl10_P.4_2021-03-29:0.57432,(3372-EPI_ISL_1966584_cl10_P.4_2021-04-05:0.33773,5265-EPI_ISL_2209565_cl10_P.4_2021-05-03:0.39347)Branch6149:0.066543)Branch6951:0.019543)Branch7198:0.01939)Branch7458:0.018083,(((3172-EPI_ISL_1966363_cl7_P.4_2021-03-30:0.40568,3405-EPI_ISL_1966617_cl7_P.4_2021-04-04:0.39591)Branch5834:0.1419,((3375-EPI_ISL_1966587_cl10_P.4_2021-04-05:0.45676,((3144-EPI_ISL_1966333_cl10_P.4_2021-03-26:0.53815,3579-EPI_ISL_1966820_cl10_P.4_2021-04-14:0.52266)Branch6959:0.011224,((3185-EPI_ISL_1966376_cl10_P.4_2021-03-28:0.46567,3210-EPI_ISL_1966403_cl10_P.4_2021-03-29:0.3677)Branch6587:0.033963,(3532-EPI_ISL_1966763_cl10_P.4_2021-04-15:0.35909,(3467-EPI_ISL_1966684_cl10_P.4_2021-04-05:0.37971,(3378-EPI_ISL_1966590_cl10_P.4_2021-04-05:0.34958,(3374-EPI_ISL_1966586_cl10_P.4_2021-04-05:0.3238,(3181-EPI_ISL_1966372_cl10_P.4_2021-03-30:0.21715,3351-EPI_ISL_1966562_cl10_P.4_2021-04-05:0.23437)Branch6121:0.028768)Branch6457:0.0082267)Branch6561:0.01763)Branch6760:0.0045849)Branch6816:0.014654)Branch7010:0.0068472)Branch7083:0.0052712)Branch7154:0.0083666,((1403-EPI_ISL_1445216_cl10_P.4_2021-03-15:0.31103,3028-EPI_ISL_1966210_cl10_P.4_2021-03-16:0.21608)Branch5359:0.15995,((1414-EPI_ISL_1445227_cl7_P.4_2021-03-15:0.31997,3048-EPI_ISL_1966230_cl10_P.4_2021-03-16:0.3088)Branch4833:0.22061,(3120-EPI_ISL_1966306_cl10_P.4_2021-03-21:0.59708,(2262-EPI_ISL_1734869_cl10_P.4_2021-04-03:0.31282,(1419-EPI_ISL_1445233_cl10_P.4_2021-02-27:0.30453,2892-EPI_ISL_1966063_cl10_P.4_2021-02-27:0.21032)Branch5476:0.10364)Branch6650:0.026464)Branch6982:0.008268)Branch7073:0.0090614)Branch7196:0.0054974)Branch7252:0.020459)Branch7558:0.0067965,((3421-EPI_ISL_1966633_cl10_P.4_2021-04-05:0.28452,(6815-EPI_ISL_2345707_cl10_P.4_2021-04-25:0.28919,6858-EPI_ISL_2345754_cl10_P.4_2021-04-25:0.29536)Branch4967:0.11517)Branch6104:0.11963,(3156-EPI_ISL_1966347_cl10_P.4_2021-03-22:0.56931,3183-EPI_ISL_1966374_cl7_P.4_2021-03-29:0.61048)Branch7274:0.022788)Branch7602:0.0027227)Branch7619:0.0054912)Branch7705:0.0077145)Branch7805:0.0045632)Branch7876:0.010946,((3625-EPI_ISL_1966871_cl10_P.1_2021-04-04:0.44598,(1393-EPI_ISL_1445205_cl10_P.4_2021-03-15:0.39093,3025-EPI_ISL_1966207_cl10_P.4_2021-03-15:0.28292)Branch5591:0.12249)Branch6988:0.067412,(1220-EPI_ISL_1358293_cl10_P.2_2021-02-11:0.42546,((3371-EPI_ISL_1966583_cl10_P.4_2021-04-05:0.57447,(2548-EPI_ISL_1795315_cl10_P.1_2021-03-23:0.15783,6684-EPI_ISL_2345566_cl10_P.1_2021-03-23:0.13955)Branch4176:0.33747)Branch6711:0.080024,((((3792-EPI_ISL_1967083_cl10_P.4_2021-04-04:0.40992,6299-EPI_ISL_2345120_cl10_P.4_2021-04-25:0.32047)Branch6627:0.026333,((2608-EPI_ISL_1795379_cl10_P.1_2021-03-22:0,7031-EPI_ISL_2345956_cl10_P.1_2021-03-22:0)Branch4036:0.39143,(7045-EPI_ISL_2345984_cl10_P.1_2021-04-06:0.13384,(5306-EPI_ISL_2209836_cl10_P.1_2021-03-28:0,6439-EPI_ISL_2345304_cl10_P.1_2021-03-28:0)Branch4208:0.18098)Branch5180:0.1416)Branch6710:0.01915)Branch6958:0.029883,((3407-EPI_ISL_1966619_cl7_P.4_2021-04-04:0.34549,(2417-EPI_ISL_1795179_cl10_P.1_2021-03-21:0,6523-EPI_ISL_2345396_cl10_P.1_2021-03-21:0)Branch3866:0.34174)Branch5199:0.18231,(((2272-EPI_ISL_1734884_cl10_P.1_2021-04-05:0.46015,(915-EPI_ISL_1213170_cl10_P.1_2021-02-08:0.36857,2004-EPI_ISL_1583663_cl10_P.1_2021-02-12:0.33707)Branch5338:0.070532)Branch6084:0.060633,(((2601-EPI_ISL_1795371_cl10_P.1_2021-03-22:0,7021-EPI_ISL_2345945_cl10_P.1_2021-03-22:0)Branch3962:0.3986,((2599-EPI_ISL_1795369_cl10_P.1_2021-03-22:0.080219,7018-EPI_ISL_2345942_cl10_P.1_2021-03-22:0.084665)Branch4129:0.31212,((8681-EPI_ISL_981383_cl10_P.1_2021-01-20:0.20047,8683-EPI_ISL_981387_cl10_P.1_2021-01-18:0.18392)Branch5492:0.05191,((2603-EPI_ISL_1795373_cl10_P.1_2021-03-22:0.063187,7023-EPI_ISL_2345947_cl10_P.1_2021-03-22:0.055278)Branch4008:0.32841,(2610-EPI_ISL_1795381_cl10_P.1_2021-03-22:0,7033-EPI_ISL_2345958_cl10_P.1_2021-03-22:0)Branch4047:0.30901)Branch5848:0.019545)Branch6070:0.015772)Branch6233:0.011282)Branch6351:0.019029,((6369-EPI_ISL_2345208_cl10_P.1_2021-04-27:0.20259,6372-EPI_ISL_2345211_cl10_P.1_2021-04-27:0.29053)Branch4650:0.20166,(6347-EPI_ISL_2345180_cl10_P.1_2021-04-26:0.24318,(6349-EPI_ISL_2345182_cl10_P.1_2021-04-26:0.14795,6425-EPI_ISL_2345283_cl10_P.1_2021-04-27:0.17067)Branch4790:0.088679)Branch5525:0.089515)Branch6503:0.0069681)Branch6584:0.015046)Branch6756:0.014319,(2261-EPI_ISL_1734868_cl10_P.1_2021-04-05:0.70385,(3832-EPI_ISL_1967137_cl15_P.4_2021-04-08:0.54792,6301-EPI_ISL_2345122_cl10_P.4_2021-04-26:0.65774)Branch6354:0.033806)Branch6757:0.014018)Branch6946:0.020158)Branch7186:0.010931)Branch7326:0.010926,((3073-EPI_ISL_1966258_cl15_P.4_2021-03-17:0.26514,5226-EPI_ISL_2209363_cl10_P.1_2021-04-30:0.42856)Branch5001:0.21501,(5171-EPI_ISL_2208974_cl10_P.4_2021-05-04:0.59752,((6769-EPI_ISL_2345659_cl10_P.4_2021-04-25:0.32747,6880-EPI_ISL_2345777_cl10_P.4_2021-05-03:0.29976)Branch5956:0.064391,(3071-EPI_ISL_1966256_cl10_P.4_2021-03-15:0.39175,(5181-EPI_ISL_2209052_cl10_P.4_2021-05-03:0.50343,6972-EPI_ISL_2345872_cl10_P.4_2021-05-03:0.54081)Branch6280:0.013184)Branch6430:0.023675)Branch6709:0.014772)Branch6907:0.034827)Branch7334:0.0097847)Branch7479:0.020149)Branch7736:0.0095829)Branch7848:0.0010343)Branch7878:0.010471)Branch8024:0.0077048)Branch8126:0.0079609)Branch8230:0.003345)Branch8274:0.0027686)Branch8303:0.0030446,(((6829-EPI_ISL_2345723_cl10_P.1_2021-05-05:0.51713,(((1330-EPI_ISL_1445132_cl7_P.4_2021-03-08:0.27916,2998-EPI_ISL_1966176_cl7_P.4_2021-03-08:0.19639)Branch4513:0.20839,((1453-EPI_ISL_1445267_cl7_P.4_2021-02-27:0.41833,2035-EPI_ISL_1620639_cl10_P.1_2021-03-22:0.35861)Branch4675:0.12175,(1402-EPI_ISL_1445215_cl7_P.4_2021-03-15:0.47717,3027-EPI_ISL_1966209_cl7_P.4_2021-03-16:0.33741)Branch4710:0.11837)Branch5684:0.054059)Branch6248:0.034212,(6964-EPI_ISL_2345864_cl10_P.4_2021-05-05:0.35399,(((3445-EPI_ISL_1966660_cl10_P.4_2021-04-05:0.28189,3450-EPI_ISL_1966666_cl10_P.4_2021-04-05:0.20564)Branch4367:0.18662,(4692-EPI_ISL_2170956_cl10_P.4_2021-04-05:0.28354,(3437-EPI_ISL_1966652_cl7_P.4_2021-04-05:0.18527,(3448-EPI_ISL_1966663_cl7_P.4_2021-04-05:0.16134,(3439-EPI_ISL_1966654_cl7_P.4_2021-04-05:0.057985,3440-EPI_ISL_1966655_cl7_P.4_2021-04-06:0.056056)Branch4187:0.09854)Branch4580:0.044961)Branch4834:0.03804)Branch5120:0.059737)Branch5697:0.03289,(((3469-EPI_ISL_1966686_cl10_P.4_2021-04-05:0.32764,(3122-EPI_ISL_1966308_cl10_P.4_2021-03-22:0.19336,3480-EPI_ISL_1966697_cl10_P.4_2021-04-05:0.26381)Branch4342:0.035421)Branch4504:0.098082,(2925-EPI_ISL_1966097_cl10_P.4_2021-02-27:0.20348,3470-EPI_ISL_1966687_cl10_P.4_2021-04-05:0.21128)Branch4525:0.09495)Branch5119:0.085534,((3442-EPI_ISL_1966657_cl7_P.4_2021-04-05:0.20963,3446-EPI_ISL_1966661_cl10_P.1_2021-04-05:0.16791)Branch5073:0.083161,(3449-EPI_ISL_1966665_cl7_P.4_2021-04-05:0.4804,(4690-EPI_ISL_2170950_cl7_P.4_2021-04-05:0.46879,(4691-EPI_ISL_2170951_cl10_P.4_2021-04-06:0.45136,(3250-EPI_ISL_1966443_cl15_P.4_2021-03-31:0.36371,3485-EPI_ISL_1966705_cl7_P.4_2021-04-05:0.43506)Branch5567:0.011355)Branch5685:0.013167)Branch5828:0.0055424)Branch5888:0.0031557)Branch5921:0.005064)Branch5958:0.0071902)Branch6046:0.031495)Branch6392:0.020911)Branch6651:0.04113)Branch7168:0.021476,((6801-EPI_ISL_2345691_cl7_P.4_2021-05-06:0.60126,(6257-EPI_ISL_2345069_cl10_P.1_2021-04-25:0.18162,6258-EPI_ISL_2345070_cl10_P.1_2021-04-25:0.19353)Branch3974:0.27117)Branch5140:0.20042,(((2278-EPI_ISL_1752641_cl10_P.1_2021-04-05:0.34691,(3620-EPI_ISL_1966866_cl10_P.1_2021-04-08:0.41695,(2277-EPI_ISL_1752640_cl10_P.1_2021-04-05:0.24277,5271-EPI_ISL_2209593_cl10_P.4_2021-05-04:0.39216)Branch4885:0.027449)Branch5084:0.015182)Branch5233:0.16103,((1197-EPI_ISL_1303539_cl10_P.1_2021-02-15:0.23987,6983-EPI_ISL_2345884_cl15_P.4_2021-04-04:0.29303)Branch5975:0.076906,((5329-EPI_ISL_2210003_cl10_P.1_2021-04-24:0,6230-EPI_ISL_2345030_cl10_P.1_2021-04-24:0)Branch4057:0.33518,(2288-EPI_ISL_1752653_cl10_P.1_2021-03-16:0.52583,3244-EPI_ISL_1966437_cl7_P.4_2021-03-29:0.57802)Branch6017:0.016906)Branch6195:0.055592)Branch6866:0.01202)Branch7009:0.019512,((3853-EPI_ISL_1967163_cl10_P.1_2021-04-09:0.44477,(3626-EPI_ISL_1966872_cl10_P.1_2021-04-04:0.51,(6172-EPI_ISL_2344949_cl10_P.1_2021-04-23:0.24778,(3628-EPI_ISL_1966874_cl10_P.1_2021-04-04:0.18143,3640-EPI_ISL_1966889_cl10_P.1_2021-04-05:0.25599)Branch4626:0.025559)Branch4751:0.1126)Branch5746:0.013982)Branch5900:0.10235,((7204-EPI_ISL_2385495_cl10_P.1_2021-04-30:0.61029,(6228-EPI_ISL_2345027_cl10_P.1_2021-04-23:0.3985,7290-EPI_ISL_2385653_cl10_P.1_2021-05-07:0.30269)Branch4252:0.26115)Branch6069:0.074077,((4032-EPI_ISL_2003169_cl10_P.1_2021-03-20:0.49622,((1585-EPI_ISL_1468418_cl10_P.1_2021-01-11:0.25789,1591-EPI_ISL_1468425_cl10_P.1_2021-02-16:0.47112)Branch5276:0.095159,(6090-EPI_ISL_2344837_cl10_P.1_2021-04-19:0.53446,((6019-EPI_ISL_2344753_cl10_P.1_2021-04-19:0.41335,6025-EPI_ISL_2344761_cl10_P.1_2021-04-19:0.32066)Branch4881:0.11506,(1241-EPI_ISL_1358320_cl10_P.1_2021-02-26:0.37315,((2439-EPI_ISL_1795201_cl10_P.1_2021-03-21:0,6551-EPI_ISL_2345424_cl10_P.1_2021-03-21:0)Branch4222:0.18817,((2588-EPI_ISL_1795357_cl10_P.1_2021-03-21:0,6745-EPI_ISL_2345631_cl10_P.1_2021-03-21:0)Branch3937:0.27756,(1247-EPI_ISL_1381045_cl10_P.1_2021-02-11:0.20754,(2547-EPI_ISL_1795314_cl10_P.1_2021-03-22:0,6683-EPI_ISL_2345565_cl10_P.1_2021-03-22:0)Branch4088:0.17318)Branch4796:0.031744)Branch5019:0.028936)Branch5275:0.054616)Branch5843:0.009085)Branch5939:0.011713)Branch6072:0.018849)Branch6275:0.013172)Branch6424:0.0096617,((7067-EPI_ISL_2346022_cl15_P.4_2021-04-07:0.32448,7069-EPI_ISL_2346024_cl15_P.4_2021-04-07:0.29503)Branch4387:0.25402,((2111-EPI_ISL_1664121_cl10_P.1_2021-03-24:0.40643,(3341-EPI_ISL_1966548_cl10_P.1_2021-03-29:0.42938,(3809-EPI_ISL_1967107_cl10_P.1_2021-04-07:0.28267,6982-EPI_ISL_2345883_cl10_P.4_2021-04-04:0.33554)Branch5545:0.015441)Branch5700:0.030904)Branch6018:0.029768,((6111-EPI_ISL_2344862_cl10_P.1_2021-04-20:0.34513,(3813-EPI_ISL_1967112_cl10_P.1_2021-04-07:0.40588,4318-EPI_ISL_2101476_cl10_P.1_2021-04-20:0.36177)Branch5254:0.021047)Branch5421:0.057312,(2137-EPI_ISL_1664150_cl10_P.1_2021-03-24:0.3488,(1219-EPI_ISL_1358292_cl10_P.2_2021-02-12:0.33488,(6080-EPI_ISL_2344827_cl10_P.1_2021-04-19:0.30943,(6922-EPI_ISL_2345820_cl10_P.1_2021-05-05:0.28351,(1261-EPI_ISL_1381059_cl10_P.1_2021-02-11:0.17471,2189-EPI_ISL_1715144_cl10_P.1_2021-03-16:0.18826)Branch4893:0.040046)Branch5226:0.027251)Branch5458:0.015189)Branch5631:0.0077358)Branch5714:0.030533)Branch6042:0.027557)Branch6335:0.016759)Branch6528:0.00092093)Branch6540:0.03047)Branch6912:0.012024)Branch7060:0.016347)Branch7260:0.0054879)Branch7332:0.0094081)Branch7457:0.064607,((3364-EPI_ISL_1966576_cl7_P.4_2021-04-05:0.73643,((2194-EPI_ISL_1715149_cl10_P.1_2021-04-03:0,2203-EPI_ISL_1715159_cl10_P.1_2021-03-17:0)Branch503:0.69334,((2350-EPI_ISL_1795108_cl10_P.1_2021-03-24:0,5967-EPI_ISL_2344662_cl10_P.1_2021-03-24:0)Branch1645:0.43479,(6198-EPI_ISL_2344985_cl10_P.1_2021-04-22:0.40138,(2345-EPI_ISL_1795103_cl10_P.1_2021-04-03:0.27538,5900-EPI_ISL_2344552_cl10_P.1_2021-04-03:0.29618)Branch4573:0.083376)Branch5079:0.092402)Branch5984:0.04082)Branch6440:0.083767)Branch7509:0.049431,((((6131-EPI_ISL_2344890_cl10_P.1_2021-04-21:0.49009,6863-EPI_ISL_2345759_cl10_P.1_2021-04-28:0.38139)Branch4906:0.0973,(3168-EPI_ISL_1966359_cl7_P.4_2021-03-30:0.39167,3601-EPI_ISL_1966844_cl10_P.1_2021-04-08:0.38475)Branch5263:0.053394)Branch5790:0.13643,((1935-EPI_ISL_1533701_cl10_P.1_2021-02-15:0.33085,2291-EPI_ISL_1752656_cl10_P.1_2021-03-18:0.36532)Branch4876:0.21886,(7086-EPI_ISL_2346049_cl10_P.1_2021-04-07:0.38912,(3786-EPI_ISL_1967077_cl10_P.1_2021-04-05:0.4233,7079-EPI_ISL_2346040_cl10_P.1_2021-04-07:0.41152)Branch5831:0.043461)Branch6305:0.072727)Branch7164:0.016688)Branch7377:0.054075,(((3906-EPI_ISL_1967224_cl10_P.4_2021-04-19:0.54471,(6426-EPI_ISL_2345284_cl10_P.1_2021-04-27:0.61378,((2376-EPI_ISL_1795134_cl10_P.1_2021-03-21:0.24129,(3766-EPI_ISL_1967052_cl10_P.1_2021-04-06:0.26174,6470-EPI_ISL_2345337_cl10_P.1_2021-03-21:0.25688)Branch4464:0.031642)Branch4640:0.066511,(3768-EPI_ISL_1967054_cl10_P.1_2021-04-06:0.35634,((2365-EPI_ISL_1795123_cl10_P.1_2021-03-21:0.06259,6458-EPI_ISL_2345325_cl10_P.1_2021-03-21:0.055875)Branch3967:0.20548,(2374-EPI_ISL_1795132_cl10_P.1_2021-03-21:0.099026,6467-EPI_ISL_2345334_cl10_P.1_2021-03-21:0.10626)Branch4162:0.12488)Branch4648:0.023091)Branch4781:0.040124)Branch5061:0.02965)Branch5323:0.13276)Branch6729:0.078557,((5256-EPI_ISL_2209511_cl10_P.1_2021-04-28:0.42371,(1372-EPI_ISL_1445182_cl10_P.4_2021-03-09:0.40659,2977-EPI_ISL_1966155_cl10_P.4_2021-03-10:0.27343)Branch5577:0.067658)Branch6308:0.081514,((3755-EPI_ISL_1967040_cl10_P.1_2021-04-08:0.36814,3756-EPI_ISL_1967041_cl10_P.1_2021-04-08:0.41123)Branch3960:0.41382,(((3821-EPI_ISL_1967125_cl10_P.1_2021-04-07:0.45553,6159-EPI_ISL_2344924_cl10_P.1_2021-04-21:0.4193)Branch4791:0.070488,(3752-EPI_ISL_1967036_cl10_P.1_2021-04-08:0.4973,(3820-EPI_ISL_1967124_cl10_P.1_2021-04-07:0.34544,6114-EPI_ISL_2344867_cl10_P.1_2021-04-22:0.28693)Branch4863:0.046991)Branch5225:0.013497)Branch5326:0.075315,((5238-EPI_ISL_2209408_cl10_P.1_2021-03-30:0,5897-EPI_ISL_2344548_cl10_P.1_2021-03-30:0)Branch3907:0.39092,((2219-EPI_ISL_1731587_cl10_P.1_2021-04-03:0.32687,6138-EPI_ISL_2344898_cl10_P.1_2021-04-21:0.38974)Branch4754:0.088566,(2228-EPI_ISL_1731596_cl10_P.1_2021-04-05:0.34316,2707-EPI_ISL_1821266_cl10_P.1_2021-04-02:0.32146)Branch5194:0.029257)Branch5440:0.052399)Branch5989:0.0092342)Branch6099:0.024815)Branch6358:0.079478)Branch7314:0.032534)Branch7755:0.022116,(((3253-EPI_ISL_1966446_cl10_P.4_2021-03-29:0.4229,6284-EPI_ISL_2345101_cl15_P.4_2021-04-26:0.59544)Branch5255:0.20674,((6370-EPI_ISL_2345209_cl15_P.4_2021-04-27:0.35542,6394-EPI_ISL_2345245_cl10_P.1_2021-04-27:0.30467)Branch4238:0.3233,(6382-EPI_ISL_2345226_cl10_P.4_2021-04-27:0.45039,(5231-EPI_ISL_2209379_cl10_P.4_2021-04-19:0.32168,5298-EPI_ISL_2209746_cl10_P.4_2021-05-03:0.27075)Branch5086:0.087268)Branch5950:0.069439)Branch6748:0.066789)Branch7586:0.021068,((((5872-EPI_ISL_2308460_cl10_P.1_2021-02-26:0.6237,(5970-EPI_ISL_2344668_cl10_P.1_2021-03-24:0.73308,(335-EPI_ISL_1096122_cl10_P.1_2021-01-26:0.35077,(5916-EPI_ISL_2344589_cl10_P.1_2021-03-05:0.47544,5981-EPI_ISL_2344692_cl10_P.1_2021-03-31:0.44397)Branch5490:0.019034)Branch5668:0.022763)Branch5916:0.05531)Branch6497:0.057995,((6044-EPI_ISL_2344783_cl10_P.1_2021-04-19:0.41372,(3772-EPI_ISL_1967058_cl10_P.1_2021-04-05:0.36059,6045-EPI_ISL_2344784_cl10_P.1_2021-04-19:0.38738)Branch4932:0.059072)Branch5416:0.15095,(6395-EPI_ISL_2345247_cl10_P.1_2021-04-27:0.65667,(4193-EPI_ISL_2017476_cl10_P.1_2021-03-25:0.58292,((5956-EPI_ISL_2344645_cl10_P.1_2021-04-15:0.39639,(3759-EPI_ISL_1967044_cl10_P.1_2021-04-04:0.34912,((2131-EPI_ISL_1664144_cl10_P.1_2021-03-26:0.17959,2805-EPI_ISL_1858703_cl10_P.1_2021-04-13:0.25191)Branch5510:0.028988,((2540-EPI_ISL_1795307_cl10_P.1_2021-03-22:0.080363,6674-EPI_ISL_2345555_cl10_P.1_2021-03-22:0.092187)Branch4211:0.24623,(4388-EPI_ISL_2101595_cl10_P.1_2021-04-22:0.1812,(4308-EPI_ISL_2101454_cl10_P.1_2021-04-22:0.094616,4390-EPI_ISL_2101602_cl10_P.1_2021-04-22:0.10918)Branch4293:0.051466)Branch4507:0.16659)Branch5761:0.0048412)Branch5810:0.033632)Branch6160:0.017512)Branch6346:0.023552,(3590-EPI_ISL_1966833_cl10_P.1_2021-04-08:0.57476,(2442-EPI_ISL_1795204_cl10_P.1_2021-03-21:0.17086,6554-EPI_ISL_2345427_cl10_P.1_2021-03-21:0.16725)Branch4039:0.37259)Branch6445:0.014124)Branch6609:0.018274)Branch6811:0.0049402)Branch6872:0.016432)Branch7074:0.0090216)Branch7179:0.026322,(6183-EPI_ISL_2344966_cl10_P.1_2021-04-21:0.63714,(3788-EPI_ISL_1967079_cl10_P.1_2021-04-04:0.51565,(3643-EPI_ISL_1966893_cl10_P.1_2021-04-06:0.49411,7061-EPI_ISL_2346012_cl10_P.1_2021-04-07:0.4072)Branch6779:0.018779)Branch6998:0.034088)Branch7405:0.0083813)Branch7530:0.023424,((1583-EPI_ISL_1468416_cl10_P.1_2021-02-22:0.64194,(5383-EPI_ISL_2222913_cl10_P.1_2021-05-10:0.57926,(2607-EPI_ISL_1795378_cl10_P.1_2021-03-22:0.15191,7029-EPI_ISL_2345954_cl10_P.1_2021-03-22:0.21726)Branch4089:0.29027)Branch5829:0.13453)Branch7379:0.015609,((306-EPI_ISL_1079162_cl10_P.1_2021-02-08:0.39125,412-EPI_ISL_1121311_cl10_P.1_2021-02-06:0.522)Branch5937:0.13069,(((349-EPI_ISL_1096136_cl10_P.2_2021-02-10:0.24937,(320-EPI_ISL_1086047_cl10_P.1_2021-01-30:0.19445,5522-EPI_ISL_2245182_cl10_P.2_2021-01-29:0.25011)Branch4692:0.11475)Branch5637:0.084803,(340-EPI_ISL_1096127_cl10_P.2_2021-02-03:0.43344,(321-EPI_ISL_1086048_cl10_P.2_2021-01-14:0.41278,((1588-EPI_ISL_1468422_cl10_P.2_2021-02-17:0.1607,1589-EPI_ISL_1468423_cl10_P.2_2021-02-17:0.15581)Branch4186:0.27195,(338-EPI_ISL_1096125_cl10_P.2_2021-02-02:0.37695,1215-EPI_ISL_1358286_cl10_P.2_2021-02-24:0.30656)Branch5771:0.0194)Branch5969:0.025059)Branch6241:0.012169)Branch6371:0.017141)Branch6582:0.058049,(2709-EPI_ISL_1821270_cl10_P.1_2021-04-02:0.41662,((318-EPI_ISL_1086045_cl10_P.1_2021-02-05:0.37526,319-EPI_ISL_1086046_cl10_P.1_2021-02-04:0.34324)Branch5606:0.12466,((3997-EPI_ISL_2003131_cl10_P.1_2021-03-25:0.32348,6950-EPI_ISL_2345849_cl10_P.1_2021-05-03:0.21905)Branch5970:0.074872,((301-EPI_ISL_1079002_cl10_P.1_2021-02-05:0.34379,2226-EPI_ISL_1731594_cl10_P.1_2021-04-05:0.37699)Branch5524:0.098946,(309-EPI_ISL_1086036_cl10_P.1_2021-02-10:0.33492,((1925-EPI_ISL_1533690_cl10_P.1_2021-02-19:0.16606,(1922-EPI_ISL_1520136_cl10_P.1_2021-02-19:0.11455,1924-EPI_ISL_1533689_cl10_P.1_2021-02-19:0.11702)Branch4684:0.057011)Branch5085:0.10738,(308-EPI_ISL_1086035_cl10_P.1_2021-02-10:0.28717,(333-EPI_ISL_1096120_cl10_P.1_2021-01-15:0.17581,2067-EPI_ISL_1628344_cl10_P.1_2021-03-14:0.15275)Branch5306:0.064571)Branch5971:0.018995)Branch6181:0.015748)Branch6353:0.021318)Branch6616:0.019281)Branch6864:0.013404)Branch7019:0.0093148)Branch7153:0.012238)Branch7307:0.014945)Branch7537:0.0054387)Branch7595:0.018196)Branch7843:0.0022514)Branch7877:0.013247)Branch8074:0.0039197)Branch8125:0.0086519)Branch8219:0.0092885)Branch8322:0.00086587)Branch8328:0.043773)Branch8656:0.012982,(((((3331-EPI_ISL_1966536_cl3_P.1_2021-03-30:0.43948,3428-EPI_ISL_1966640_cl7_P.4_2021-04-06:0.58325)Branch8275:0.048711,(6316-EPI_ISL_2345141_cl3_P.1_2021-04-26:0.74858,((3965-EPI_ISL_1967290_cl7_P.4_2021-04-18:0.2798,(1366-EPI_ISL_1445174_cl7_P.4_2021-03-10:0.33017,2953-EPI_ISL_1966129_cl7_P.4_2021-03-11:0.25041)Branch6051:0.050711)Branch6684:0.089209,((6919-EPI_ISL_2345817_cl7_P.4_2021-04-11:0.29566,(3464-EPI_ISL_1966680_cl7_P.4_2021-04-05:0.32479,6931-EPI_ISL_2345829_cl7_P.4_2021-04-27:0.3225)Branch5849:0.014563)Branch5995:0.080159,(6081-EPI_ISL_2344828_cl15_P.4_2021-04-19:0.54195,6094-EPI_ISL_2344842_cl15_P.4_2021-04-19:0.49971)Branch6534:0.039779)Branch7055:0.059767)Branch7955:0.045272)Branch8507:0.023748)Branch8637:0.0125,((((4066-EPI_ISL_2008949_cl3_P.1_2021-04-19:0.49315,(3325-EPI_ISL_1966524_cl15_P.4_2021-03-31:0.37424,6017-EPI_ISL_2344751_cl3_P.1_2021-04-19:0.39537)Branch5499:0.10071)Branch6677:0.1278,((6099-EPI_ISL_2344847_cl3_P.1_2021-04-21:0.17521,6100-EPI_ISL_2344850_cl3_P.1_2021-04-20:0.19725)Branch4164:0.43265,(2473-EPI_ISL_1795235_cl3_P.1_2021-03-24:0.33777,(6593-EPI_ISL_2345467_cl3_P.1_2021-03-24:0.29559,((2500-EPI_ISL_1795264_cl3_P.1_2021-03-24:0.054896,6622-EPI_ISL_2345498_cl3_P.1_2021-03-24:0.063569)Branch4077:0.32836,(3066-EPI_ISL_1966251_cl15_P.4_2021-03-18:0.21127,6112-EPI_ISL_2344863_cl15_P.4_2021-04-22:0.22324)Branch5341:0.080483)Branch6289:0.019064)Branch6536:0.016252)Branch6743:0.099941)Branch8188:0.015452)Branch8413:0.032234,((4264-EPI_ISL_2086607_cl3_P.1_2021-03-00:0.24978,4280-EPI_ISL_2086765_cl3_P.1_2021-04-00:0.29104)Branch5176:0.26453,((4278-EPI_ISL_2086621_cl3_P.1_2021-04-00:0.26845,4281-EPI_ISL_2086767_cl3_P.1_2021-04-00:0.35274)Branch6606:0.13528,(4269-EPI_ISL_2086612_cl3_P.1_2021-04-00:0.49388,(((919-EPI_ISL_1213178_cl3_P.1_2021-02-01:0.35955,923-EPI_ISL_1213185_cl3_P.1_2021-01-28:0.40873)Branch6087:0.074602,(5905-EPI_ISL_2344558_cl15_P.1.1_2021-04-15:0.63136,(3688-EPI_ISL_1966955_cl15_P.4_2021-04-08:0.28696,(5364-EPI_ISL_2210285_cl15_P.4_2021-04-04:0,6981-EPI_ISL_2345881_cl15_P.4_2021-04-04:0)Branch3859:0.34723)Branch5308:0.11841)Branch6664:0.025033)Branch6973:0.068013,((4272-EPI_ISL_2086615_cl3_P.1_2021-04-00:0.36329,(4248-EPI_ISL_2086591_cl3_P.1_2021-02-00:0.32434,4255-EPI_ISL_2086598_cl3_P.1_2021-03-00:0.33054)Branch5212:0.12882)Branch6571:0.072498,(((3745-EPI_ISL_1967028_cl3_P.1_2021-04-08:0.33729,3783-EPI_ISL_1967072_cl3_P.1_2021-04-04:0.43485)Branch6418:0.046835,(916-EPI_ISL_1213173_cl3_P.1_2021-02-01:0.3023,917-EPI_ISL_1213175_cl3_P.1_2021-02-01:0.3055)Branch6688:0.022993)Branch6980:0.029011,(3334-EPI_ISL_1966539_cl3_P.1_2021-03-29:0.20168,5189-EPI_ISL_2209137_cl15_P.4_2021-04-09:0.33044)Branch7034:0.023095)Branch7375:0.014314)Branch7578:0.024647)Branch7921:0.01807)Branch8187:0.025641)Branch8475:0.0035199)Branch8492:0.023883)Branch8631:0.011791,((((6283-EPI_ISL_2345100_cl3_P.1_2021-04-26:0.56984,(1321-EPI_ISL_1445123_cl7_P.4_2021-03-08:0.31738,2992-EPI_ISL_1966170_cl7_P.4_2021-03-09:0.26965)Branch4820:0.14289)Branch6234:0.15405,(7125-EPI_ISL_2346091_cl3_P.1_2021-04-15:0.36957,(3793-EPI_ISL_1967084_cl3_P.1_2021-04-04:0.26532,3795-EPI_ISL_1967086_cl3_P.1_2021-04-04:0.29622)Branch4515:0.31738)Branch7847:0.039432)Branch8436:0.033377,(2731-EPI_ISL_1858340_cl3_P.1_2021-04-09:0.50063,(((2367-EPI_ISL_1795125_cl3_P.1_2021-03-21:0.22462,6460-EPI_ISL_2345327_cl3_P.1_2021-03-21:0.26939)Branch6551:0.1136,(5989-EPI_ISL_2344701_cl3_P.1_2021-04-07:0.45641,(2827-EPI_ISL_1858781_cl3_P.1_2021-03-25:0.50611,6229-EPI_ISL_2345029_cl3_P.1_2021-04-23:0.31851)Branch7748:0.009231)Branch7881:0.016277)Branch8109:0.026276,((6324-EPI_ISL_2345149_cl3_P.1_2021-04-25:0.33333,6325-EPI_ISL_2345150_cl3_P.1_2021-04-25:0.30769)Branch5812:0.18037,(4419-EPI_ISL_2101656_cl3_P.1_2021-04-14:0.36672,5808-EPI_ISL_2298839_cl3_P.1_2021-02-24:0.26827)Branch7360:0.05875)Branch8159:0.024667)Branch8421:0.0065687)Branch8460:0.029025)Branch8639:0.0069488,(((5186-EPI_ISL_2209101_cl3_P.1_2021-04-30:0.37769,6176-EPI_ISL_2344956_cl3_P.1_2021-04-23:0.55915)Branch5801:0.22125,(1947-EPI_ISL_1533717_cl3_P.1_2021-03-07:0.43123,((2577-EPI_ISL_1795345_cl3_P.1_2021-03-24:0.15025,6728-EPI_ISL_2345612_cl3_P.1_2021-03-24:0.173)Branch5038:0.17431,(6828-EPI_ISL_2345722_cl3_P.1_2021-04-30:0.38805,(3860-EPI_ISL_1967170_cl3_P.1_2021-04-09:0.263,3871-EPI_ISL_1967182_cl3_P.1_2021-04-09:0.23599)Branch4645:0.12757)Branch5687:0.11203)Branch7054:0.062844)Branch7953:0.063929)Branch8621:0.010041,(((3435-EPI_ISL_1966650_cl3_P.1_2021-04-06:0.67004,7000-EPI_ISL_2345916_cl3_P.1_2021-04-20:0.62002)Branch8490:0.018815,(((6356-EPI_ISL_2345190_cl3_P.1_2021-04-26:0.29919,6357-EPI_ISL_2345191_cl15_P.4_2021-04-26:0.29758)Branch5753:0.20372,(6193-EPI_ISL_2344980_cl3_P.1_2021-04-23:0.43711,(6300-EPI_ISL_2345121_cl3_P.1_2021-04-25:0.26628,(3869-EPI_ISL_1967179_cl15_P.4_2021-04-09:0.2656,3870-EPI_ISL_1967181_cl3_P.1_2021-04-09:0.20612)Branch4864:0.079509)Branch5559:0.10666)Branch6791:0.11909)Branch8445:0.017734,((6156-EPI_ISL_2344921_cl3_P.1_2021-04-21:0.39157,(3824-EPI_ISL_1967128_cl3_P.1_2021-04-07:0.26872,6379-EPI_ISL_2345222_cl3_P.1_2021-04-27:0.31304)Branch6805:0.03851)Branch7350:0.089801,(3699-EPI_ISL_1966968_cl3_P.1_2021-04-05:0.4845,((3702-EPI_ISL_1966971_cl3_P.1_2021-04-05:0.47328,5233-EPI_ISL_2209396_cl3_P.1_2021-04-19:0.70416)Branch7920:0.006774,((6203-EPI_ISL_2344992_cl3_P.1_2021-04-20:0.53367,6213-EPI_ISL_2345005_cl3_P.1_2021-04-23:0.64712)Branch7338:0.03938,(6126-EPI_ISL_2344882_cl3_P.1_2021-04-22:0.55542,(5245-EPI_ISL_2209448_cl3_P.1_2021-04-09:0.35131,(2589-EPI_ISL_1795358_cl3_P.1_2021-03-21:0,6747-EPI_ISL_2345633_cl3_P.1_2021-03-21:0)Branch4344:0.3033)Branch7214:0.036392)Branch7734:0.01345)Branch7936:0.0056851)Branch8017:0.02043)Branch8354:0.019469)Branch8536:0.0094776)Branch8584:0.0057039)Branch8619:0.0053624,(((((6376-EPI_ISL_2345217_cl3_P.1_2021-04-27:0.66907,(3632-EPI_ISL_1966879_cl3_P.1_2021-04-05:0.65776,((6336-EPI_ISL_2345167_cl3_P.1_2021-04-26:0.50277,(6383-EPI_ISL_2345229_cl3_P.1_2021-04-26:0.23245,6386-EPI_ISL_2345235_cl3_P.1_2021-04-27:0.21207)Branch4764:0.23798)Branch7394:0.026786,(6033-EPI_ISL_2344772_cl3_P.1_2021-04-19:0.37226,((3910-EPI_ISL_1967229_cl7_P.4_2021-04-22:0.34717,(6891-EPI_ISL_2345788_cl7_P.4_2021-05-05:0.33065,(3096-EPI_ISL_1966281_cl7_P.4_2021-03-22:0.12363,(3266-EPI_ISL_1966460_cl7_P.4_2021-03-31:0.097492,(3106-EPI_ISL_1966291_cl7_P.4_2021-03-22:0.07669,3157-EPI_ISL_1966348_cl7_P.4_2021-03-22:0.082502)Branch4758:0.023062)Branch4921:0.040431)Branch5278:0.090469)Branch6318:0.034161)Branch6780:0.033318,(6384-EPI_ISL_2345230_cl3_P.1_2021-04-26:0.37753,6385-EPI_ISL_2345232_cl3_P.1_2021-04-27:0.3043)Branch6803:0.03256)Branch7245:0.02043)Branch7561:0.016032)Branch7762:0.012758)Branch7948:0.038074)Branch8444:0.00747,(((6141-EPI_ISL_2344902_cl3_P.1_2021-04-22:0.39331,(3812-EPI_ISL_1967111_cl3_P.1_2021-04-08:0.36356,(3750-EPI_ISL_1967034_cl3_P.1_2021-04-08:0.24898,(3805-EPI_ISL_1967103_cl3_P.1_2021-04-07:0.16982,3823-EPI_ISL_1967127_cl3_P.1_2021-04-08:0.17094)Branch5464:0.018231)Branch5672:0.065519)Branch6436:0.048777)Branch7056:0.057272,(6157-EPI_ISL_2344922_cl3_P.1_2021-04-20:0.56795,(3734-EPI_ISL_1967016_cl3_P.1_2021-04-07:0.27692,6158-EPI_ISL_2344923_cl3_P.1_2021-04-22:0.40265)Branch5777:0.13605)Branch7472:0.028782)Branch7872:0.04489,(((4438-EPI_ISL_2101687_cl3_P.1_2021-04-19:0.47992,((4327-EPI_ISL_2101493_cl3_P.1_2021-04-21:0.52518,(2807-EPI_ISL_1858713_cl3_P.1_2021-04-13:0.33968,4428-EPI_ISL_2101669_cl3_P.1_2021-04-12:0.3121)Branch6635:0.039254)Branch7146:0.048306,(3749-EPI_ISL_1967033_cl15_P.4_2021-04-08:0.44917,3863-EPI_ISL_1967173_cl3_P.1_2021-04-09:0.49532)Branch7722:0.0073046)Branch7821:0.018525)Branch8088:0.0204,((6267-EPI_ISL_2345080_cl3_P.1_2021-04-25:0.44229,6361-EPI_ISL_2345195_cl3_P.1_2021-04-27:0.54564)Branch8042:0.011642,((3692-EPI_ISL_1966960_cl3_P.1_2021-04-05:0.44653,6293-EPI_ISL_2345110_cl3_P.1_2021-04-25:0.61057)Branch7505:0.042252,((6130-EPI_ISL_2344888_cl3_P.1_2021-04-21:0.45395,(3672-EPI_ISL_1966934_cl3_P.1_2021-04-08:0.38742,4416-EPI_ISL_2101652_cl3_P.1_2021-04-14:0.38962)Branch7417:0.019583)Branch7689:0.011654,((4414-EPI_ISL_2101645_cl3_P.1_2021-04-12:0.34945,(2590-EPI_ISL_1795359_cl3_P.1_2021-03-21:0.23972,6415-EPI_ISL_2345271_cl3_P.1_2021-04-27:0.25421)Branch6628:0.037789)Branch7127:0.043641,(6340-EPI_ISL_2345171_cl15_P.4_2021-04-26:0.42283,((6435-EPI_ISL_2345297_cl3_P.1.2_2021-04-29:0.50667,(3663-EPI_ISL_1966924_cl3_P.1_2021-04-07:0.31467,6208-EPI_ISL_2344997_cl3_P.1_2021-04-23:0.34761)Branch6058:0.034387)Branch6452:0.077833,(3726-EPI_ISL_1967003_cl3_P.1_2021-04-10:0.31639,(2541-EPI_ISL_1795308_cl3_P.1_2021-03-22:0.14644,6676-EPI_ISL_2345557_cl3_P.1_2021-03-22:0.15956)Branch5305:0.14801)Branch7089:0.026715)Branch7471:0.010108)Branch7605:0.0093895)Branch7731:0.0092567)Branch7844:0.018904)Branch8121:0.0063114)Branch8218:0.009672)Branch8376:0.0072162,(((2565-EPI_ISL_1795332_cl3_P.1_2021-03-24:0.21205,6711-EPI_ISL_2345593_cl3_P.1_2021-03-24:0.23632)Branch4970:0.23414,(7130-EPI_ISL_2346096_cl3_P.1_2021-04-20:0.27007,(3801-EPI_ISL_1967094_cl3_P.1_2021-04-05:0.37541,(2460-EPI_ISL_1795222_cl3_P.1_2021-03-20:0.16348,6579-EPI_ISL_2345452_cl3_P.1_2021-03-20:0.18304)Branch4933:0.19375)Branch7139:0.021302)Branch7430:0.019919)Branch7720:0.051789,(((6380-EPI_ISL_2345223_cl3_P.1_2021-04-26:0.21998,6381-EPI_ISL_2345225_cl3_P.1_2021-04-26:0.18093)Branch4907:0.23535,((6358-EPI_ISL_2345192_cl3_P.1_2021-04-26:0.24897,6366-EPI_ISL_2345201_cl3_P.1_2021-04-26:0.3165)Branch4948:0.20092,(2539-EPI_ISL_1795306_cl3_P.1_2021-03-22:0.26321,6108-EPI_ISL_2344859_cl3_P.1_2021-04-21:0.36537)Branch6516:0.050548)Branch7157:0.035034)Branch7627:0.049015,(((3866-EPI_ISL_1967176_cl3_P.1_2021-04-09:0.51706,6322-EPI_ISL_2345147_cl15_P.4_2021-04-26:0.44887)Branch7473:0.038757,((3614-EPI_ISL_1966860_cl3_P.1_2021-04-08:0.4127,6162-EPI_ISL_2344931_cl15_P.4_2021-04-22:0.37861)Branch6766:0.084009,((4404-EPI_ISL_2101632_cl3_P.1_2021-04-23:0.50137,(3685-EPI_ISL_1966952_cl3_P.1_2021-04-05:0.46546,(3683-EPI_ISL_1966950_cl3_P.1_2021-04-08:0.47028,6102-EPI_ISL_2344852_cl3_P.1_2021-04-21:0.46539)Branch7173:0.016742)Branch7407:0.018215)Branch7649:0.0098818,((5991-EPI_ISL_2344703_cl3_P.1_2021-04-08:0.39366,6343-EPI_ISL_2345174_cl3_P.1_2021-04-26:0.42712)Branch7424:0.02372,((3806-EPI_ISL_1967104_cl3_P.1_2021-04-07:0.37025,6167-EPI_ISL_2344938_cl3_P.1_2021-04-22:0.35797)Branch6078:0.12396,(3850-EPI_ISL_1967159_cl3_P.1_2021-04-07:0.41168,(5947-EPI_ISL_2344632_cl3_P.1_2021-04-16:0.51585,(3859-EPI_ISL_1967169_cl3_P.1_2021-04-09:0.23505,3868-EPI_ISL_1967178_cl3_P.1_2021-04-09:0.28388)Branch6397:0.045611)Branch6977:0.040762)Branch7522:0.010973)Branch7658:0.0061277)Branch7749:0.00351)Branch7790:0.0081646)Branch7909:0.0061956)Branch8021:0.014811,((3810-EPI_ISL_1967108_cl3_P.1_2021-04-07:0.33071,6051-EPI_ISL_2344792_cl3_P.1_2021-04-19:0.3661)Branch7687:0.027119,(6397-EPI_ISL_2345250_cl3_P.1_2021-04-26:0.43684,((3593-EPI_ISL_1966836_cl15_P.4_2021-04-04:0.3475,(5263-EPI_ISL_2209551_cl3_P.1_2021-03-28:0,6437-EPI_ISL_2345300_cl3_P.1_2021-03-28:0)Branch4305:0.30463)Branch7024:0.04427,(6375-EPI_ISL_2345216_cl3_P.1_2021-04-27:0.31604,6406-EPI_ISL_2345259_cl3_P.1_2021-04-27:0.30778)Branch7508:0.010918)Branch7645:0.020272)Branch7927:0.0098656)Branch8071:0.010835)Branch8217:0.0082135)Branch8351:0.0064658)Branch8422:0.0032073)Branch8435:0.005906)Branch8483:0.0036213)Branch8524:0.0073452,(((((3681-EPI_ISL_1966947_cl3_P.1_2021-04-05:0.64364,6127-EPI_ISL_2344884_cl3_P.1_2021-04-19:0.6148)Branch7108:0.067324,(3717-EPI_ISL_1966988_cl3_P.1_2021-04-07:0.47348,3808-EPI_ISL_1967106_cl3_P.1_2021-04-07:0.4597)Branch7234:0.061075)Branch8117:0.019236,((2757-EPI_ISL_1858460_cl3_P.1_2021-04-09:0.51441,5930-EPI_ISL_2344606_cl3_P.1_2021-04-16:0.5585)Branch7895:0.032474,(((5408-EPI_ISL_2241324_cl15_P.4_2021-05-13:0.3225,5409-EPI_ISL_2241325_cl15_P.4_2021-05-13:0.26064)Branch5691:0.17517,((5258-EPI_ISL_2209522_cl15_P.4_2021-04-16:0,6005-EPI_ISL_2344730_cl15_P.4_2021-04-16:0)Branch4024:0.47176,(3621-EPI_ISL_1966867_cl15_P.4_2021-04-08:0.36091,3838-EPI_ISL_1967147_cl15_P.4_2021-04-08:0.55234)Branch7617:0.016247)Branch7842:0.0061892)Branch7937:0.020929,((2850-EPI_ISL_1858890_cl3_P.4_2021-03-25:0.45865,6171-EPI_ISL_2344948_cl3_P.1_2021-04-20:0.53167)Branch7964:0.0077485,((3742-EPI_ISL_1967025_cl3_P.1_2021-04-08:0.36144,(3753-EPI_ISL_1967037_cl3_P.1_2021-04-08:0.47694,5234-EPI_ISL_2209397_cl3_P.1_2021-04-22:0.46348)Branch6451:0.053728)Branch7149:0.062648,(3587-EPI_ISL_1966830_cl3_P.1_2021-04-08:0.50964,(((6168-EPI_ISL_2344939_cl3_P.1_2021-04-22:0.33375,(6152-EPI_ISL_2344917_cl3_P.1_2021-04-20:0.29307,7123-EPI_ISL_2346089_cl3_P.1_2021-04-15:0.21993)Branch6564:0.056515)Branch7306:0.011952,((7053-EPI_ISL_2345996_cl3_P.1_2021-04-07:0.26862,7065-EPI_ISL_2346020_cl3_P.1_2021-04-08:0.21886)Branch6116:0.098426,(2763-EPI_ISL_1858504_cl3_P.1_2021-04-12:0.21777,(6174-EPI_ISL_2344951_cl3_P.1_2021-04-21:0.18791,7041-EPI_ISL_2345970_cl3_P.1_2021-04-08:0.19847)Branch6570:0.023919)Branch6870:0.03674)Branch7391:0.0061264)Branch7474:0.021373,((3686-EPI_ISL_1966953_cl3_P.1_2021-04-07:0.22092,3706-EPI_ISL_1966977_cl3_P.1_2021-04-06:0.32486)Branch6368:0.088996,(3676-EPI_ISL_1966940_cl3_P.1_2021-04-04:0.38223,(6104-EPI_ISL_2344855_cl3_P.1_2021-04-21:0.38596,((2882-EPI_ISL_1858994_cl3_P.1_2021-03-25:0.173,(2877-EPI_ISL_1858979_cl3_P.1_2021-03-25:0.17604,6987-EPI_ISL_2345896_cl3_P.1_2021-04-04:0.20186)Branch6414:0.02755)Branch6754:0.028907,(3701-EPI_ISL_1966970_cl3_P.1_2021-04-05:0.19025,(3666-EPI_ISL_1966927_cl15_P.4_2021-04-08:0.15142,6401-EPI_ISL_2345254_cl15_P.4_2021-04-27:0.19787)Branch6239:0.043106)Branch6777:0.027723)Branch7143:0.021567)Branch7428:0.0040132)Branch7496:0.0036862)Branch7546:0.016417)Branch7751:0.017489)Branch8016:0.0027572)Branch8044:0.0023944)Branch8086:0.011862)Branch8249:0.0085273)Branch8375:0.0041967)Branch8423:0.0071212,((6990-EPI_ISL_2345903_cl3_P.1_2021-04-04:0.44798,(6378-EPI_ISL_2345221_cl15_P.1.1_2021-04-27:0.28908,(6374-EPI_ISL_2345214_cl3_P.1.1_2021-04-27:0.22754,6377-EPI_ISL_2345220_cl3_P.1.1_2021-04-27:0.20819)Branch4226:0.05186)Branch4384:0.27814)Branch6851:0.11174,(3855-EPI_ISL_1967165_cl15_P.4_2021-04-09:0.55496,3857-EPI_ISL_1967167_cl3_P.1_2021-04-09:0.49338)Branch7018:0.098169)Branch8432:0.0051966)Branch8477:0.0087531,((6256-EPI_ISL_2345066_cl3_P.1_2021-04-25:0.50082,(3492-EPI_ISL_1966713_cl3_P.1_2021-04-04:0.26575,6246-EPI_ISL_2345053_cl15_P.4_2021-04-25:0.35704)Branch5441:0.21525)Branch8353:0.019732,((4293-EPI_ISL_2101409_cl3_P.1_2021-04-23:0.4654,(2842-EPI_ISL_1858838_cl3_P.1_2021-03-25:0.45162,(5205-EPI_ISL_2209269_cl3_P.1_2021-04-22:0,5214-EPI_ISL_2209315_cl3_P.1_2021-04-22:0)Branch4095:0.45033)Branch8045:0.0049593)Branch8108:0.036786,(7001-EPI_ISL_2345917_cl3_P.1_2021-04-20:0.54098,((2360-EPI_ISL_1795118_cl3_P.1_2021-03-21:0.17279,6451-EPI_ISL_2345318_cl3_P.1_2021-03-21:0.17849)Branch4429:0.36643,(2838-EPI_ISL_1858826_cl3_P.1_2021-03-25:0.42685,((6308-EPI_ISL_2345130_cl3_P.1_2021-04-25:0.43648,(6402-EPI_ISL_2345255_cl3_P.1_2021-04-27:0.383,(3856-EPI_ISL_1967166_cl3_P.1_2021-04-09:0.22233,6216-EPI_ISL_2345008_cl3_P.1_2021-04-23:0.29053)Branch6390:0.090767)Branch7600:0.0095319)Branch7730:0.028732,((930-EPI_ISL_1213202_cl3_P.1_2021-01-18:0.32274,6065-EPI_ISL_2344809_cl3_P.1_2021-04-19:0.41112)Branch7626:0.021683,((2526-EPI_ISL_1795292_cl3_P.1_2021-03-21:0.17703,6654-EPI_ISL_2345532_cl3_P.1_2021-03-21:0.20468)Branch5307:0.19754,(6136-EPI_ISL_2344896_cl15_P.4_2021-04-21:0.41764,(2364-EPI_ISL_1795122_cl3_P.1_2021-03-21:0.30683,(6215-EPI_ISL_2345007_cl3_P.1_2021-04-23:0.12492,(5250-EPI_ISL_2209480_cl3_P.1_2021-03-29:0,5964-EPI_ISL_2344656_cl3_P.1_2021-03-29:0)Branch4766:0.11102)Branch5825:0.068942)Branch6682:0.043844)Branch7263:0.035884)Branch7754:0.011805)Branch7928:0.014909)Branch8129:0.0042722)Branch8202:0.0064457)Branch8296:0.0088372)Branch8417:0.010924)Branch8487:0.0044223)Branch8537:0.0027402)Branch8554:0.0031273)Branch8564:0.0040391,(((3804-EPI_ISL_1967102_cl3_P.1_2021-04-07:0.36595,3822-EPI_ISL_1967126_cl3_P.1_2021-04-08:0.4655)Branch4600:0.23877,((3662-EPI_ISL_1966923_cl3_P.1_2021-04-07:0.24946,3664-EPI_ISL_1966925_cl3_P.1_2021-04-07:0.2141)Branch4554:0.13543,(3519-EPI_ISL_1966747_cl7_P.4_2021-04-14:0.17779,3536-EPI_ISL_1966768_cl7_P.4_2021-04-14:0.20621)Branch4575:0.1316)Branch5612:0.10137)Branch6852:0.12124,(7011-EPI_ISL_2345933_cl3_P.1_2021-04-20:0.68945,(7012-EPI_ISL_2345935_cl3_P.1_2021-04-20:0.57313,(5253-EPI_ISL_2209496_cl15_P.4_2021-04-16:0.16706,6003-EPI_ISL_2344727_cl15_P.4_2021-04-16:0.17151)Branch4338:0.35454)Branch7673:0.028956)Branch8110:0.041393)Branch8565:0.0040832)Branch8595:0.0052444,(((6266-EPI_ISL_2345079_cl3_P.1_2021-04-26:0.46321,(6018-EPI_ISL_2344752_cl3_P.1_2021-04-19:0.2853,6026-EPI_ISL_2344762_cl3_P.1_2021-04-19:0.33013)Branch7574:0.036706)Branch8070:0.041948,(5990-EPI_ISL_2344702_cl3_P.1_2021-04-08:0.40677,((2141-EPI_ISL_1664155_cl3_P.1_2021-03-24:0.3649,5202-EPI_ISL_2209259_cl3_P.1_2021-04-09:0.33362)Branch8087:0.014743,((1195-EPI_ISL_1303537_cl3_P.1_2021-02-15:0.29183,(7077-EPI_ISL_2346037_cl3_P.1_2021-04-05:0.30567,(317-EPI_ISL_1086044_cl3_P.1_2021-02-08:0.17163,6986-EPI_ISL_2345893_cl3_P.1_2021-04-04:0.21)Branch7651:0.019051)Branch7919:0.0032545)Branch7949:0.018586,(918-EPI_ISL_1213177_cl3_P.1_2021-02-01:0.36181,(6391-EPI_ISL_2345242_cl15_P.4_2021-04-27:0.40195,(6354-EPI_ISL_2345188_cl15_P.4_2021-04-27:0.32372,(3608-EPI_ISL_1966854_cl15_P.4_2021-04-08:0.31839,(5244-EPI_ISL_2209443_cl15_P.4_2021-04-09:0.21212,6405-EPI_ISL_2345258_cl15_P.4_2021-04-27:0.19823)Branch6850:0.020086)Branch7129:0.027781)Branch7539:0.004116)Branch7593:0.033308)Branch8043:0.010325)Branch8206:0.0056643)Branch8290:0.003226)Branch8324:0.020793)Branch8491:0.01671,(((2880-EPI_ISL_1858990_cl3_P.1_2021-03-25:0.37279,7034-EPI_ISL_2345959_cl3_P.1_2021-04-05:0.46485)Branch8119:0.026925,((3872-EPI_ISL_1967183_cl3_P.1_2021-04-09:0.30193,3877-EPI_ISL_1967189_cl3_P.1_2021-04-09:0.36963)Branch6004:0.16856,((6274-EPI_ISL_2345089_cl3_P.1_2021-04-25:0.26869,6276-EPI_ISL_2345092_cl15_P.4_2021-04-25:0.31139)Branch6522:0.09393,((2388-EPI_ISL_1795148_cl3_P.1_2021-03-21:0,6485-EPI_ISL_2345356_cl3_P.1_2021-03-21:0)Branch4373:0.29963,((3691-EPI_ISL_1966959_cl15_P.4_2021-04-06:0.25664,6292-EPI_ISL_2345109_cl15_P.4_2021-04-26:0.42249)Branch5381:0.12137,(6388-EPI_ISL_2345238_cl3_P.1_2021-04-26:0.27225,(6107-EPI_ISL_2344858_cl15_P.4_2021-04-20:0.33107,6269-EPI_ISL_2345083_cl15_P.4_2021-04-25:0.22253)Branch6162:0.029577)Branch6529:0.022172)Branch6801:0.033777)Branch7255:0.039307)Branch7814:0.031568)Branch8294:0.01358)Branch8433:0.019569,((7004-EPI_ISL_2345923_cl3_P.1_2021-04-20:0.41938,(2564-EPI_ISL_1795331_cl3_P.1_2021-03-23:0,6710-EPI_ISL_2345592_cl3_P.1_2021-03-23:0)Branch3855:0.49574)Branch7075:0.098108,(5984-EPI_ISL_2344695_cl3_P.1_2021-04-01:0.47765,6022-EPI_ISL_2344757_cl3_P.1_2021-04-19:0.45435)Branch8352:0.013226)Branch8468:0.013966)Branch8561:0.0066703)Branch8600:0.004939)Branch8630:0.0023355)Branch8635:0.0058509)Branch8661:0.0026099)Branch8669:0.0013791)Branch8670:0.0033845)Branch8687:0.0034689,((((5326-EPI_ISL_2209975_cl15_P.4_2021-04-12:0.4659,(5215-EPI_ISL_2209319_cl3_P.1_2021-04-09:0,5335-EPI_ISL_2210091_cl3_P.1_2021-04-09:0)Branch3933:0.37236)Branch6027:0.10587,(6767-EPI_ISL_2345656_cl7_P.4_2021-05-03:0.62749,(6355-EPI_ISL_2345189_cl3_P.1_2021-04-26:0.46684,(2602-EPI_ISL_1795372_cl3_P.1_2021-03-23:0,7022-EPI_ISL_2345946_cl3_P.1_2021-03-23:0)Branch3988:0.33584)Branch5909:0.070713)Branch6773:0.038314)Branch7329:0.082119,((3528-EPI_ISL_1966756_cl7_P.4_2021-04-12:0.33459,6054-EPI_ISL_2344796_cl3_P.1_2021-04-18:0.4874)Branch6064:0.15259,(6032-EPI_ISL_2344771_cl3_P.1_2021-04-19:0.28912,6083-EPI_ISL_2344830_cl3_P.1_2021-04-20:0.37216)Branch6554:0.11795)Branch8211:0.019275)Branch8446:0.043976,((6178-EPI_ISL_2344958_cl3_P.1_2021-04-21:0.64017,(((5302-EPI_ISL_2209802_cl3_P.1_2021-03-28:0,5995-EPI_ISL_2344707_cl3_P.1_2021-03-28:0)Branch3886:0.40799,((5285-EPI_ISL_2209661_cl3_P.1_2021-03-30:0,5918-EPI_ISL_2344591_cl3_P.1_2021-03-30:0)Branch3996:0.285,(5303-EPI_ISL_2209807_cl3_P.1_2021-03-28:0,6006-EPI_ISL_2344732_cl3_P.1_2021-03-28:0)Branch4118:0.2359)Branch5403:0.061948)Branch6118:0.13472,(3115-EPI_ISL_1966301_cl7_P.4_2021-03-22:0.47944,5361-EPI_ISL_2210269_cl7_P.4_2021-04-14:0.41736)Branch7295:0.044131)Branch7952:0.027123)Branch8306:0.051331,((3833-EPI_ISL_1967138_cl3_P.1_2021-04-08:0.47558,6137-EPI_ISL_2344897_cl3_P.1_2021-04-22:0.39948)Branch5611:0.25233,((((3561-EPI_ISL_1966797_cl7_P.1.1_2021-04-14:0.40037,6007-EPI_ISL_2344733_cl3_P.1.1_2021-04-16:0.34412)Branch5089:0.1208,(6135-EPI_ISL_2344895_cl3_P.1.1_2021-04-22:0.58825,(3609-EPI_ISL_1966855_cl3_P.1.1_2021-04-08:0.38423,3610-EPI_ISL_1966856_cl3_P.1.1_2021-04-08:0.32381)Branch4815:0.15678)Branch6323:0.0037987)Branch6364:0.077608,((6759-EPI_ISL_2345647_cl7_P.1.1_2021-05-04:0.21502,6803-EPI_ISL_2345693_cl15_P.1.1_2021-05-04:0.20738)Branch4526:0.26443,(6074-EPI_ISL_2344820_cl3_P.1.1_2021-04-20:0.2564,6076-EPI_ISL_2344822_cl3_P.1.1_2021-04-20:0.21133)Branch4659:0.24281)Branch7160:0.016629)Branch7399:0.061163,((7311-EPI_ISL_2385704_cl3_P.1.1_2021-04-26:0.47664,7346-EPI_ISL_2385770_cl3_P.1.1_2021-04-27:0.26266)Branch4450:0.34185,((2614-EPI_ISL_1795386_cl3_P.1.1_2021-03-21:0.19425,6469-EPI_ISL_2345336_cl3_P.1.1_2021-03-21:0.1675)Branch4322:0.16785,((2613-EPI_ISL_1795385_cl3_P.1.1_2021-03-21:0,6456-EPI_ISL_2345323_cl3_P.1.1_2021-03-21:0)Branch1320:0.36464,(6416-EPI_ISL_2345272_cl3_P.1.1_2021-04-27:0.43757,(6420-EPI_ISL_2345277_cl15_P.1.1_2021-04-27:0.22004,6422-EPI_ISL_2345279_cl3_P.1.1_2021-04-27:0.18417)Branch1161:0.26075)Branch4273:0.13071)Branch4931:0.052559)Branch5374:0.1979)Branch7893:0.03295)Branch8316:0.044126)Branch8647:0.0070783)Branch8673:0.0050127)Branch8697:0.0013827)Branch8700:0.0034277,((((6031-EPI_ISL_2344769_cl3_P.1_2021-04-19:0.55222,(2563-EPI_ISL_1795330_cl3_P.1_2021-03-24:0.15929,6709-EPI_ISL_2345591_cl3_P.1_2021-03-24:0.18103)Branch4988:0.22028)Branch7650:0.039518,(6773-EPI_ISL_2345663_cl15_P.4_2021-04-25:0.764,((5576-EPI_ISL_2249370_cl3_P.1_2021-02-24:0.30425,(5595-EPI_ISL_2249403_cl3_P.1_2021-02-18:0.27277,5774-EPI_ISL_2298755_cl3_P.1_2021-01-25:0.19834)Branch6325:0.013149)Branch6495:0.097463,(((7331-EPI_ISL_2385743_cl3_P.1_2021-04-27:0.54807,(7278-EPI_ISL_2385637_cl3_P.1_2021-05-04:0.37523,(2828-EPI_ISL_1858786_cl3_P.1_2021-03-25:0.3368,(4305-EPI_ISL_2101449_cl3_P.1_2021-04-20:0.26921,4307-EPI_ISL_2101451_cl3_P.1_2021-04-20:0.29947)Branch4795:0.11181)Branch5788:0.0352)Branch6172:0.024935)Branch6473:0.058317,(2803-EPI_ISL_1858694_cl3_P.1_2021-04-12:0.44462,(3837-EPI_ISL_1967146_cl3_P.1_2021-04-08:0.47058,4415-EPI_ISL_2101646_cl3_P.1_2021-04-13:0.39193)Branch6290:0.044374)Branch6826:0.028436)Branch7208:0.017203,(((3557-EPI_ISL_1966793_cl7_P.4_2021-04-12:0.35532,6933-EPI_ISL_2345831_cl7_P.4_2021-05-04:0.35939)Branch5966:0.051105,(3918-EPI_ISL_1967237_cl7_P.4_2021-04-18:0.45719,(3179-EPI_ISL_1966370_cl7_P.4_2021-03-30:0.30409,3915-EPI_ISL_1967234_cl7_P.4_2021-04-22:0.29906)Branch5747:0.025357)Branch6039:0.046034)Branch6612:0.057939,(4266-EPI_ISL_2086609_cl3_P.1_2021-03-00:0.34606,(2212-EPI_ISL_1731580_cl3_P.1_2021-03-31:0.37856,(4271-EPI_ISL_2086614_cl3_P.1_2021-04-00:0.27206,(4245-EPI_ISL_2086588_cl3_P.1_2021-02-00:0.16324,4270-EPI_ISL_2086613_cl3_P.1_2021-04-00:0.21563)Branch4871:0.02713)Branch5065:0.14395)Branch6685:0.019727)Branch6961:0.032937)Branch7429:0.0020243)Branch7463:0.027938)Branch7873:0.0060679)Branch7963:0.026176)Branch8276:0.059653,((2796-EPI_ISL_1858664_cl3_P.1_2021-04-14:0.64701,(6867-EPI_ISL_2345764_cl15_P.4_2021-04-28:0.51884,(2348-EPI_ISL_1795106_cl3_P.1_2021-04-07:0.28712,5903-EPI_ISL_2344556_cl3_P.1_2021-04-07:0.30914)Branch5097:0.078686)Branch5913:0.17635)Branch8302:0.035609,(((3595-EPI_ISL_1966838_cl3_P.1_2021-04-04:0.47969,(3118-EPI_ISL_1966304_cl7_P.4_2021-03-22:0.21646,3473-EPI_ISL_1966690_cl7_P.4_2021-04-05:0.22895)Branch4891:0.14092)Branch6300:0.12882,(((3346-EPI_ISL_1966556_cl3_P.1_2021-04-05:0.37136,(3885-EPI_ISL_1967198_cl7_P.4_2021-04-19:0.30588,5211-EPI_ISL_2209309_cl3_P.1_2021-04-26:0.28059)Branch4917:0.20837)Branch7316:0.040123,((561-EPI_ISL_1171649_cl3_P.1_2021-01-05:0.27945,(560-EPI_ISL_1171648_cl3_P.1_2021-01-05:0.21977,562-EPI_ISL_1171650_cl3_P.1_2021-01-07:0.28878)Branch5677:0.093336)Branch6865:0.061344,((2553-EPI_ISL_1795320_cl3_P.1_2021-03-22:0,6696-EPI_ISL_2345578_cl3_P.1_2021-03-22:0)Branch4167:0.3786,(1580-EPI_ISL_1468413_cl3_P.1_2021-03-16:0.41534,(2052-EPI_ISL_1625992_cl3_P.1_2021-02-24:0.25709,2053-EPI_ISL_1625993_cl3_P.1_2021-02-26:0.31582)Branch6670:0.040008)Branch7253:0.012157)Branch7444:0.022363)Branch7784:0.011353)Branch7945:0.0096441,((3200-EPI_ISL_1966391_cl7_P.4_2021-03-30:0.53216,(2268-EPI_ISL_1734878_cl7_P.4_2021-04-05:0.31635,3422-EPI_ISL_1966634_cl7_P.4_2021-04-05:0.23013)Branch5197:0.16028)Branch7126:0.056589,((3563-EPI_ISL_1966800_cl7_P.4_2021-04-11:0.2924,6844-EPI_ISL_2345738_cl7_P.4_2021-04-26:0.29409)Branch5666:0.12177,((2366-EPI_ISL_1795124_cl3_P.1_2021-03-21:0.2097,6459-EPI_ISL_2345326_cl3_P.1_2021-03-21:0.25456)Branch4755:0.17494,(3988-EPI_ISL_2003116_cl3_P.1_2021-03-20:0.29106,(3302-EPI_ISL_1966499_cl3_P.1_2021-04-01:0.1659,6962-EPI_ISL_2345862_cl3_P.1_2021-04-11:0.21384)Branch5287:0.067187)Branch6044:0.03523)Branch6482:0.057833)Branch7257:0.048054)Branch7973:0.0073162)Branch8063:0.0023377)Branch8107:0.015062,((1897-EPI_ISL_1511643_cl3_P.1_2021-01-29:0.64054,5805-EPI_ISL_2298832_cl3_P.1_2021-03-05:0.51113)Branch7265:0.062029,(((2149-EPI_ISL_1664176_cl3_P.1_2021-03-26:0.29656,2759-EPI_ISL_1858481_cl3_P.1_2021-04-11:0.1812)Branch4984:0.12454,(2120-EPI_ISL_1664132_cl3_P.1_2021-03-26:0.23773,2121-EPI_ISL_1664133_cl3_P.1_2021-03-26:0.42333)Branch5705:0.047973)Branch6264:0.115,((8517-EPI_ISL_906076_cl3_P.1_2021-01-19:0.32353,8602-EPI_ISL_940626_cl3_P.1_2021-01-21:0.20443)Branch6894:0.043569,(4875-EPI_ISL_2187905_cl15_P.4_2021-03-18:0.46667,(4911-EPI_ISL_2187944_cl15_P.4_2021-04-01:0.26132,4931-EPI_ISL_2187967_cl3_P.1_2021-04-09:0.35204)Branch6402:0.052813)Branch7121:0.029037)Branch7554:0.021573)Branch7864:0.027616)Branch8191:0.011667)Branch8305:0.036611)Branch8593:0.02229)Branch8688:0.0050649,(((((3420-EPI_ISL_1966632_cl7_P.4_2021-04-05:0.50074,(6085-EPI_ISL_2344832_cl3_P.1_2021-04-20:0.22449,6119-EPI_ISL_2344873_cl3_P.1_2021-04-21:0.25551)Branch4155:0.37423)Branch7218:0.061882,((7212-EPI_ISL_2385512_cl3_P.1_2021-05-02:0.35375,7315-EPI_ISL_2385712_cl3_P.1_2021-05-02:0.31776)Branch6524:0.082427,((2790-EPI_ISL_1858643_cl3_P.1_2021-04-15:0.30081,4355-EPI_ISL_2101535_cl3_P.1_2021-04-22:0.38084)Branch5643:0.12475,(5176-EPI_ISL_2209018_cl3_P.1_2021-04-21:0.46143,5962-EPI_ISL_2344653_cl3_P.1_2021-04-14:0.4846)Branch6847:0.025436)Branch7177:0.03584)Branch7679:0.037494)Branch8178:0.03339,(((5827-EPI_ISL_2308413_cl3_P.1_2021-02-26:0.30022,(5878-EPI_ISL_2308466_cl3_P.1_2021-02-26:0.29764,((5448-EPI_ISL_2241555_cl3_P.1_2021-02-22:0.12382,5849-EPI_ISL_2308437_cl3_P.1_2021-02-27:0.15588)Branch5171:0.10552,(5829-EPI_ISL_2308415_cl3_P.1_2021-02-27:0.2651,(5877-EPI_ISL_2308465_cl3_P.1_2021-02-26:0.20972,5882-EPI_ISL_2308470_cl3_P.1_2021-02-26:0.155)Branch5985:0.018342)Branch6213:0.0094615)Branch6328:0.011832)Branch6493:0.0046206)Branch6550:0.026159,(5828-EPI_ISL_2308414_cl3_P.1_2021-02-26:0.49137,(5817-EPI_ISL_2308402_cl3_P.2_2021-02-27:0.3578,5818-EPI_ISL_2308403_cl3_P.1_2021-02-26:0.2477)Branch5898:0.058948)Branch6610:0.021679)Branch6903:0.10322,((4252-EPI_ISL_2086595_cl3_P.1_2021-03-00:0.48576,6328-EPI_ISL_2345154_cl3_P.1_2021-04-26:0.44652)Branch7235:0.041403,(2792-EPI_ISL_1858648_cl3_P.1_2021-04-15:0.71687,(3849-EPI_ISL_1967158_cl3_P.1_2021-04-05:0.5469,6245-EPI_ISL_2345052_cl3_P.1_2021-04-25:0.61153)Branch6874:0.043839)Branch7478:0.024182)Branch7833:0.028781)Branch8288:0.025761)Branch8521:0.022502,((6796-EPI_ISL_2345686_cl7_P.4_2021-05-05:0.41945,(6304-EPI_ISL_2345125_cl3_P.1_2021-04-25:0.32621,6387-EPI_ISL_2345237_cl3_P.1_2021-04-26:0.27497)Branch4612:0.27439)Branch7382:0.095361,((((3946-EPI_ISL_1967269_cl7_P.4_2021-04-18:0.36607,(3016-EPI_ISL_1966196_cl7_P.4_2021-03-10:0.2324,3919-EPI_ISL_1967238_cl7_P.4_2021-04-18:0.30732)Branch4086:0.023512)Branch4158:0.065987,(1364-EPI_ISL_1445170_cl7_P.4_2021-03-09:0.41547,6775-EPI_ISL_2345665_cl7_P.4_2021-05-03:0.57362)Branch4314:0.014778)Branch4356:0.18031,((3496-EPI_ISL_1966717_cl7_P.4_2021-04-05:0.45649,((3124-EPI_ISL_1966310_cl7_P.4_2021-03-21:0.18541,6957-EPI_ISL_2345856_cl7_P.4_2021-05-02:0.3136)Branch4391:0.063281,(3145-EPI_ISL_1966334_cl7_P.4_2021-03-23:0.21932,(2900-EPI_ISL_1966071_cl7_P.4_2021-02-27:0.11153,3292-EPI_ISL_1966489_cl7_P.4_2021-03-29:0.095047)Branch4139:0.097525)Branch4459:0.047297)Branch4706:0.045853)Branch5029:0.052063,((6243-EPI_ISL_2345050_cl3_P.1_2021-04-25:0.3448,6862-EPI_ISL_2345758_cl7_P.4_2021-04-25:0.34015)Branch4511:0.12053,(2300-EPI_ISL_1752668_cl3_P.1_2021-03-23:0.51519,(1425-EPI_ISL_1445239_cl7_P.4_2021-02-26:0.45269,(2359-EPI_ISL_1795117_cl3_P.1_2021-03-21:0,6450-EPI_ISL_2345317_cl3_P.1_2021-03-21:0)Branch1365:0.36602)Branch4980:0.013799)Branch5090:0.025782)Branch5322:0.017946)Branch5493:0.0069561)Branch5575:0.16421,(((6665-EPI_ISL_2345545_cl3_P.1_2021-03-22:0.22065,(2446-EPI_ISL_1795208_cl3_P.1_2021-03-21:0.22744,(6562-EPI_ISL_2345435_cl3_P.1_2021-03-21:0.060916,6668-EPI_ISL_2345548_cl3_P.1_2021-03-22:0.05755)Branch3843:0.14584)Branch4169:0.030618)Branch4255:0.084709,(2534-EPI_ISL_1795301_cl3_P.1_2021-03-22:0.19492,2535-EPI_ISL_1795302_cl3_P.1_2021-03-22:0.21145)Branch4382:0.045159)Branch4623:0.27157,(2058-EPI_ISL_1625998_cl3_P.1_2021-02-25:0.26541,5979-EPI_ISL_2344690_cl15_P.4_2021-03-31:0.38901)Branch6541:0.065997)Branch7536:0.011264)Branch7682:0.074297)Branch8587:0.014303)Branch8643:0.011331,((((1406-EPI_ISL_1445219_cl7_P.4_2021-03-15:0.49018,((3031-EPI_ISL_1966213_cl7_P.4_2021-03-16:0.25306,3182-EPI_ISL_1966373_cl7_P.4_2021-03-30:0.23413)Branch4288:0.12577,(3637-EPI_ISL_1966886_cl3_P.1_2021-04-05:0.37837,(6247-EPI_ISL_2345054_cl3_P.1_2021-04-25:0.38562,((2615-EPI_ISL_1795387_cl3_P.1_2021-03-21:0,2616-EPI_ISL_1795388_cl3_P.1_2021-03-21:0)Branch1578:0,(6486-EPI_ISL_2345357_cl3_P.1_2021-03-21:0,6526-EPI_ISL_2345399_cl3_P.1_2021-03-21:0)Branch1579:0)Branch1580:0.2844)Branch4657:0.02357)Branch4814:0.018975)Branch4936:0.061542)Branch5477:0.067951,(3971-EPI_ISL_1967299_cl3_P.1_2021-04-22:0.50493,(5252-EPI_ISL_2209494_cl3_P.1_2021-04-26:0.61245,6297-EPI_ISL_2345116_cl3_P.1_2021-04-25:0.65772)Branch5826:0.015569)Branch5983:0.022071)Branch6244:0.15088,(7040-EPI_ISL_2345969_cl3_P.1_2021-04-07:0.65045,(3191-EPI_ISL_1966382_cl7_P.4_2021-03-30:0.42176,6323-EPI_ISL_2345148_cl15_P.4_2021-04-26:0.39514)Branch5471:0.16499)Branch7601:0.049735)Branch8355:0.048079,((((((7160-EPI_ISL_2378744_cl3_P.1.2_2021-05-20:0.34054,(7164-EPI_ISL_2378751_cl15_P.1.2_2021-05-19:0.23458,7165-EPI_ISL_2378752_cl15_P.1.2_2021-05-17:0.17637)Branch4521:0.10272)Branch5202:0.10504,((6771-EPI_ISL_2345661_cl9_P.1.2_2021-05-03:0.30308,(3944-EPI_ISL_1967267_cl9_P.1.2_2021-04-19:0.13021,3950-EPI_ISL_1967274_cl9_P.1.2_2021-04-19:0.13253)Branch3919:0.203)Branch4522:0.17741,(3388-EPI_ISL_1966600_cl7_P.1.2_2021-04-05:0.32926,(3947-EPI_ISL_1967271_cl7_P.1.2_2021-04-19:0.2977,(3466-EPI_ISL_1966682_cl7_P.1.2_2021-04-06:0.18955,3903-EPI_ISL_1967220_cl7_P.1.2_2021-04-19:0.29576)Branch4798:0.020568)Branch4934:0.06728)Branch5540:0.037821)Branch5947:0.033187)Branch6327:0.026939,(5291-EPI_ISL_2209702_cl15_P.1.2_2021-05-07:0.6488,(6028-EPI_ISL_2344765_cl3_P.1.2_2021-04-19:0.51262,(6419-EPI_ISL_2345276_cl3_P.1.2_2021-04-27:0.40616,(5381-EPI_ISL_2222908_cl3_P.1.2_2021-05-10:0.39404,(4148-EPI_ISL_2017337_cl3_P.1.2_2021-04-14:0.28555,(4967-EPI_ISL_2188009_cl3_P.1.2_2021-05-04:0.24102,7142-EPI_ISL_2348613_cl3_P.1.2_2021-05-13:0.20104)Branch4394:0.085165)Branch4873:0.019107)Branch4992:0.12144)Branch6206:0.019173)Branch6432:0.017435)Branch6657:0.002323)Branch6686:0.016833,(7162-EPI_ISL_2378748_cl3_P.1.2_2021-05-20:0.9475,(7161-EPI_ISL_2378747_cl3_P.1.2_2021-05-20:0.54109,(7167-EPI_ISL_2383034_cl15_P.1.2_2021-05-17:0.58474,(((7153-EPI_ISL_2378737_cl15_P.1.2_2021-05-16:0.31073,7157-EPI_ISL_2378741_cl15_P.1.2_2021-05-17:0.29215)Branch4818:0.10333,((6408-EPI_ISL_2345261_cl3_P.1.2_2021-04-27:0.2944,7156-EPI_ISL_2378740_cl3_P.1.2_2021-05-17:0.27775)Branch5282:0.021362,(6073-EPI_ISL_2344818_cl3_P.1.2_2021-04-19:0.36694,(7154-EPI_ISL_2378738_cl15_P.1.2_2021-05-17:0.30791,7158-EPI_ISL_2378742_cl15_P.1.2_2021-05-17:0.21116)Branch5015:0.048453)Branch5445:0.0030815)Branch5482:0.022904)Branch5739:0.033439,((7163-EPI_ISL_2378750_cl15_P.1.2_2021-05-17:0.38323,(7152-EPI_ISL_2378736_cl15_P.1.2_2021-05-16:0.33828,7155-EPI_ISL_2378739_cl15_P.1.2_2021-05-17:0.32608)Branch5062:0.020953)Branch5259:0.07466,(7159-EPI_ISL_2378743_cl15_P.1.2_2021-05-17:0.33073,(2574-EPI_ISL_1795342_cl3_P.1.2_2021-03-26:0.058277,6725-EPI_ISL_2345608_cl3_P.1.2_2021-03-26:0.060188)Branch3955:0.33816)Branch5699:0.029606)Branch6035:0.007406)Branch6117:0.011518)Branch6246:0.012071)Branch6383:0.034878)Branch6807:0.0066968)Branch6908:0.11784,((6071-EPI_ISL_2344815_cl3_P.1.2_2021-04-20:0.30835,6072-EPI_ISL_2344817_cl3_P.1.2_2021-04-20:0.35059)Branch4486:0.34506,((6312-EPI_ISL_2345136_cl3_P.1_2021-04-26:0.65351,(3607-EPI_ISL_1966853_cl3_P.1.2_2021-04-05:0.73859,(6055-EPI_ISL_2344797_cl3_P.1_2021-04-19:0.56858,(3604-EPI_ISL_1966848_cl3_P.1_2021-04-05:0.37641,6332-EPI_ISL_2345160_cl15_P.4_2021-04-26:0.38746)Branch5357:0.074297)Branch6170:0.023072)Branch6443:0.01696)Branch6662:0.029415,(((1384-EPI_ISL_1445196_cl7_P.4_2021-03-15:0.31962,3045-EPI_ISL_1966227_cl7_P.4_2021-03-15:0.30286)Branch4441:0.20785,(3458-EPI_ISL_1966674_cl7_P.1.2_2021-04-05:0.39303,3605-EPI_ISL_1966851_cl3_P.1.2_2021-04-05:0.43986)Branch5112:0.10072)Branch6140:0.043468,((3161-EPI_ISL_1966352_cl7_P.4_2021-03-29:0.4041,(3165-EPI_ISL_1966356_cl7_P.4_2021-03-29:0.36335,((3576-EPI_ISL_1966817_cl7_P.4_2021-04-12:0.23902,(3163-EPI_ISL_1966354_cl7_P.4_2021-03-29:0.1573,3164-EPI_ISL_1966355_cl7_P.4_2021-03-29:0.18265)Branch4122:0.074347)Branch4351:0.16019,(3107-EPI_ISL_1966292_cl7_P.4_2021-03-22:0.19078,3160-EPI_ISL_1966351_cl7_P.4_2021-03-29:0.29901)Branch4838:0.066263)Branch5370:0.034131)Branch5754:0.029136)Branch6090:0.029006,(((((2410-EPI_ISL_1795172_cl3_P.1_2021-03-22:0,6514-EPI_ISL_2345387_cl3_P.1_2021-03-22:0)Branch4026:0.16839,(2409-EPI_ISL_1795170_cl3_P.1_2021-03-23:0.055146,6509-EPI_ISL_2345381_cl3_P.1_2021-03-23:0.063319)Branch4301:0.069106)Branch4620:0.097432,(3720-EPI_ISL_1966992_cl3_P.1_2021-04-05:0.34773,(6329-EPI_ISL_2345155_cl3_P.1_2021-04-26:0.26972,(2408-EPI_ISL_1795169_cl3_P.1_2021-03-22:0.17022,6508-EPI_ISL_2345380_cl3_P.1_2021-03-22:0.21376)Branch4713:0.018099)Branch4836:0.032648)Branch5067:0.027592)Branch5319:0.04548,(6307-EPI_ISL_2345128_cl3_P.1_2021-04-26:0.27514,(2682-EPI_ISL_1821235_cl3_P.1_2021-02-22:0.20956,(2683-EPI_ISL_1821236_cl3_P.1_2021-02-26:0.28135,2687-EPI_ISL_1821240_cl3_P.1_2021-03-19:0.30847)Branch4862:0.036926)Branch5144:0.036558)Branch5451:0.030449)Branch5805:0.032747,((2407-EPI_ISL_1795168_cl3_P.1_2021-03-22:0.094501,6507-EPI_ISL_2345379_cl3_P.1_2021-03-22:0.10638)Branch3863:0.40854,(2406-EPI_ISL_1795167_cl3_P.1_2021-03-22:0.28736,(3606-EPI_ISL_1966852_cl3_P.1_2021-04-05:0.39685,6506-EPI_ISL_2345378_cl3_P.1_2021-03-22:0.27026)Branch5183:0.036606)Branch5519:0.034329)Branch5911:0.025152)Branch6183:0.020136)Branch6435:0.018187)Branch6675:0.026264)Branch7038:0.078856)Branch8216:0.029428)Branch8529:0.022447,(((3644-EPI_ISL_1966895_cl3_P.1_2021-04-09:0.38583,(2240-EPI_ISL_1731610_cl3_P.1_2021-04-03:0.38219,(3990-EPI_ISL_2003118_cl3_P.1_2021-04-04:0.24037,4380-EPI_ISL_2101581_cl3_P.1_2021-04-25:0.34217)Branch5291:0.030648)Branch5613:0.036293)Branch6012:0.062471,(3647-EPI_ISL_1966902_cl3_P.1_2021-04-08:0.54195,6212-EPI_ISL_2345004_cl9_P.1_2021-04-23:0.6203)Branch6159:0.053444)Branch6795:0.12654,(1900-EPI_ISL_1520109_cl3_P.1_2021-03-03:0.56007,((2752-EPI_ISL_1858446_cl3_P.1_2021-04-09:0.5364,(4398-EPI_ISL_2101616_cl3_P.1_2021-04-20:0.27639,(2134-EPI_ISL_1664147_cl3_P.1_2021-03-26:0.17847,2152-EPI_ISL_1664179_cl3_P.1_2021-03-27:0.21924)Branch4484:0.062904)Branch4859:0.050505)Branch5267:0.10557,(2859-EPI_ISL_1858918_cl3_P.1_2021-03-25:0.31493,4422-EPI_ISL_2101660_cl3_P.1_2021-04-09:0.43677)Branch5648:0.065497)Branch6403:0.039442)Branch6905:0.12049)Branch8542:0.02025)Branch8659:0.0071261)Branch8686:0.0015352)Branch8690:0.0038203)Branch8702:0.0018863)Branch8707:0.00055505)Branch8708:0.0014029)Branch8709:0.00070193)Branch8710:0.0024517,((((((6827-EPI_ISL_2345721_cl7_P.4_2021-04-29:0.58556,(565-EPI_ISL_1171653_cl3_P.4_2021-02-05:0.30128,(((3721-EPI_ISL_1966993_cl15_P.4_2021-04-05:0.43103,6832-EPI_ISL_2345726_cl7_P.4_2021-04-27:0.44746)Branch4807:0.085878,(6035-EPI_ISL_2344774_cl3_P.4_2021-04-19:0.29382,(2399-EPI_ISL_1795160_cl3_P.4_2021-03-22:0,6499-EPI_ISL_2345371_cl3_P.4_2021-03-22:0)Branch3815:0.33253)Branch5055:0.049927)Branch5550:0.034682,((5260-EPI_ISL_2209532_cl7_P.4_2021-05-03:0.5351,6861-EPI_ISL_2345757_cl3_P.4_2021-05-03:0.46111)Branch5041:0.078247,((1809-EPI_ISL_1493575_cl3_P.4_2021-02-28:0.34385,3174-EPI_ISL_1966365_cl7_P.4_2021-03-29:0.26819)Branch5121:0.043964,(2689-EPI_ISL_1821242_cl3_P.4_2021-03-22:0.32735,3177-EPI_ISL_1966368_cl7_P.4_2021-03-29:0.37592)Branch5375:0.015819)Branch5561:0.022351)Branch5807:0.010555)Branch5930:0.040774)Branch6407:0.029744)Branch6797:0.048431,(6956-EPI_ISL_2345855_cl3_P.1_2021-04-29:0.49626,(3684-EPI_ISL_1966951_cl15_P.4_2021-04-08:0.76972,((3659-EPI_ISL_1966919_cl15_P.4_2021-04-08:0.24235,3660-EPI_ISL_1966920_cl3_P.1_2021-04-08:0.27825)Branch4632:0.039249,(3740-EPI_ISL_1967023_cl3_P.1_2021-04-07:0.29708,(3739-EPI_ISL_1967022_cl15_P.4_2021-04-07:0.2903,3741-EPI_ISL_1967024_cl3_P.1_2021-04-07:0.25598)Branch4549:0.0288)Branch4681:0.026077)Branch4867:0.18652)Branch6790:0.027876)Branch7161:0.025235)Branch7532:0.042766,(5279-EPI_ISL_2209621_cl7_P.4_2021-04-14:0.53774,((((2129-EPI_ISL_1664142_cl3_P.1_2021-03-26:0.42836,4429-EPI_ISL_2101671_cl3_P.1.2_2021-04-20:0.42784)Branch5745:0.089519,((7304-EPI_ISL_2385693_cl3_P.1_2021-04-25:0.43006,(7258-EPI_ISL_2385593_cl9_P.1_2021-05-06:0.31946,(7253-EPI_ISL_2385586_cl9_P.1_2021-05-05:0.21998,7254-EPI_ISL_2385587_cl9_P.1_2021-05-05:0.23225)Branch4015:0.064494)Branch4183:0.25779)Branch5818:0.055791,(6825-EPI_ISL_2345719_cl3_P.1_2021-05-05:0.41459,((4314-EPI_ISL_2101468_cl3_P.1_2021-04-18:0.357,4411-EPI_ISL_2101640_cl3_P.1_2021-04-08:0.38374)Branch5228:0.035611,((2872-EPI_ISL_1858964_cl3_P.1_2021-03-26:0.3135,7233-EPI_ISL_2385548_cl3_P.1_2021-05-03:0.23826)Branch5153:0.032241,(4344-EPI_ISL_2101515_cl3_P.1_2021-04-22:0.44056,(2800-EPI_ISL_1858680_cl3_P.1_2021-04-15:0.33641,(2837-EPI_ISL_1858822_cl3_P.1_2021-03-25:0.33388,(2797-EPI_ISL_1858666_cl3_P.1_2021-04-15:0.23645,4387-EPI_ISL_2101590_cl3_P.1_2021-04-23:0.19482)Branch4078:0.1848)Branch4857:0.032688)Branch5087:0.024063)Branch5290:0.015404)Branch5417:0.011967)Branch5560:0.045084)Branch6060:0.033696)Branch6447:0.025177)Branch6770:0.045422,((2845-EPI_ISL_1858847_cl3_P.1_2021-03-25:0.43216,(2847-EPI_ISL_1858860_cl3_P.1_2021-03-25:0.3689,(7213-EPI_ISL_2385513_cl3_P.1_2021-04-30:0.12502,7229-EPI_ISL_2385536_cl3_P.1_2021-05-04:0.13805)Branch960:0.2933)Branch4336:0.073099)Branch4661:0.257,((2832-EPI_ISL_1858809_cl3_P.1_2021-03-25:0.52717,((2834-EPI_ISL_1858814_cl3_P.1_2021-03-25:0.29106,4367-EPI_ISL_2101553_cl3_P.1_2021-04-19:0.30974)Branch4742:0.19555,((7348-EPI_ISL_2385776_cl3_P.1_2021-04-26:0.2631,((7195-EPI_ISL_2385482_cl3_P.1_2021-04-30:0.17811,(2875-EPI_ISL_1858975_cl3_P.1_2021-03-25:0.12616,4301-EPI_ISL_2101436_cl3_P.1_2021-04-22:0.15695)Branch4360:0.091979)Branch4853:0.12961,(4373-EPI_ISL_2101570_cl3_P.1_2021-04-10:0.33815,(2165-EPI_ISL_1664200_cl3_P.1_2021-03-27:0.29207,2881-EPI_ISL_1858992_cl3_P.1_2021-03-25:0.28727)Branch5261:0.063527)Branch5904:0.016347)Branch6091:0.013047)Branch6224:0.030103,(4418-EPI_ISL_2101655_cl3_P.1_2021-04-12:0.49575,4460-EPI_ISL_2101740_cl3_P.1_2021-04-12:0.57509)Branch6292:0.025937)Branch6597:0.0043403)Branch6649:0.016316)Branch6846:0.013015,(2750-EPI_ISL_1858442_cl3_P.1_2021-04-09:0.57938,((2140-EPI_ISL_1664153_cl3_P.1_2021-03-24:0.27584,7283-EPI_ISL_2385642_cl3_P.1_2021-05-04:0.3666)Branch4660:0.22258,(7271-EPI_ISL_2385629_cl3_P.1_2021-05-05:0.46826,7300-EPI_ISL_2385676_cl3_P.1_2021-04-27:0.51895)Branch6236:0.047865)Branch6812:0.012319)Branch6970:0.0030837)Branch7007:0.019797)Branch7281:0.0062199)Branch7381:0.013093,((2747-EPI_ISL_1858426_cl3_P.1_2021-04-08:0.75143,((3568-EPI_ISL_1966807_cl7_P.4_2021-04-12:0.67721,(2777-EPI_ISL_1858592_cl3_P.1_2021-04-16:0.46024,7318-EPI_ISL_2385718_cl3_P.1_2021-04-26:0.59428)Branch5269:0.027188)Branch5517:0.05436,(7285-EPI_ISL_2385648_cl3_P.1_2021-05-07:0.36959,((2164-EPI_ISL_1664199_cl3_P.1_2021-03-27:0.39965,2823-EPI_ISL_1858761_cl3_P.1_2021-03-25:0.29972)Branch5025:0.050103,(2776-EPI_ISL_1858590_cl3_P.1_2021-04-16:0.50349,2813-EPI_ISL_1858730_cl3_P.1_2021-04-14:0.34579)Branch5145:0.037169)Branch5465:0.031054)Branch5819:0.025423)Branch6106:0.015353)Branch6278:0.090585,(6242-EPI_ISL_2345049_cl3_P.1_2021-04-25:0.46157,(4410-EPI_ISL_2101639_cl3_P.1_2021-04-08:0.58169,((2722-EPI_ISL_1858304_cl3_P.1_2021-04-08:0.55067,(4340-EPI_ISL_2101510_cl3_P.1_2021-04-19:0.31,4417-EPI_ISL_2101653_cl3_P.1_2021-04-13:0.24067)Branch5549:0.049016)Branch6101:0.046076,(4374-EPI_ISL_2101571_cl3_P.1_2021-04-10:0.33322,4453-EPI_ISL_2101724_cl3_P.1_2021-04-12:0.54438)Branch6389:0.020008)Branch6646:0.031336)Branch7039:0.00814)Branch7156:0.02168)Branch7470:0.0063202)Branch7556:0.022286)Branch7900:0.018631)Branch8151:0.072546,((((2081-EPI_ISL_1628358_cl3_B.1.1_2021-03-17:0.40758,(6954-EPI_ISL_2345853_cl7_P.4_2021-05-07:0.39219,(6818-EPI_ISL_2345710_cl15_P.4_2021-05-07:0.2853,(2568-EPI_ISL_1795335_cl3_P.1_2021-03-24:0.23493,6717-EPI_ISL_2345599_cl3_P.1_2021-03-24:0.1902)Branch5049:0.15911)Branch6878:0.035622)Branch7388:0.037533)Branch7959:0.030681,(((2420-EPI_ISL_1795182_cl3_P.1_2021-03-21:0,6527-EPI_ISL_2345400_cl3_P.1_2021-03-21:0)Branch4218:0.34921,(6399-EPI_ISL_2345252_cl3_P.1_2021-04-27:0.43269,(6879-EPI_ISL_2345776_cl7_P.4_2021-05-05:0.35737,(6971-EPI_ISL_2345871_cl3_P.1_2021-05-05:0.24402,(5229-EPI_ISL_2209370_cl7_P.4_2021-05-05:0.21096,5297-EPI_ISL_2209739_cl7_P.4_2021-05-05:0.30707)Branch4469:0.0065183)Branch4516:0.20037)Branch6252:0.057932)Branch7044:0.015755)Branch7269:0.063973,(3018-EPI_ISL_1966198_cl7_P.4_2021-03-09:0.28058,(1354-EPI_ISL_1445160_cl7_P.4_2021-03-09:0.44259,((2078-EPI_ISL_1628355_cl3_P.1_2021-03-17:0,2092-EPI_ISL_1628369_cl3_P.1_2021-03-10:0)Branch3981:0.25526,(3012-EPI_ISL_1966192_cl7_P.4_2021-03-10:0.23684,3456-EPI_ISL_1966672_cl7_P.4_2021-04-08:0.29177)Branch4828:0.03145)Branch5053:0.050416)Branch5555:0.15608)Branch7604:0.043607)Branch8224:0.0063884)Branch8300:0.023598,((3816-EPI_ISL_1967117_cl3_P.1_2021-04-07:0.42301,(3826-EPI_ISL_1967130_cl3_P.1_2021-04-07:0.40828,(3807-EPI_ISL_1967105_cl15_P.4_2021-04-07:0.30846,(3836-EPI_ISL_1967143_cl3_P.1_2021-04-07:0.22301,6147-EPI_ISL_2344910_cl3_P.1_2021-04-22:0.27687)Branch4325:0.096536)Branch4801:0.034085)Branch5040:0.13344)Branch6411:0.15009,((4421-EPI_ISL_2101658_cl3_P.1_2021-04-13:0.49985,(2343-EPI_ISL_1795100_cl3_P.1_2021-03-29:0.23165,5898-EPI_ISL_2344549_cl3_P.1_2021-03-29:0.22207)Branch5610:0.15264)Branch7519:0.055189,(((6148-EPI_ISL_2344912_cl3_P.1_2021-04-22:0.36604,(5744-EPI_ISL_2292999_cl3_P.1_2021-03-10:0.20988,7347-EPI_ISL_2385773_cl3_P.1_2021-04-27:0.2931)Branch7185:0.0033764)Branch7229:0.042051,(2765-EPI_ISL_1858522_cl3_P.1_2021-04-11:0.35917,(4435-EPI_ISL_2101683_cl3_P.1_2021-04-19:0.37858,4459-EPI_ISL_2101738_cl9_P.1_2021-04-22:0.53975)Branch6745:0.050548)Branch7404:0.030645)Branch7861:0.023303,(2022-EPI_ISL_1583730_cl3_P.1_2021-03-05:0.54603,3845-EPI_ISL_1967154_cl3_P.1_2021-04-05:0.50484)Branch8078:0.0059603)Branch8144:0.011857)Branch8242:0.023081)Branch8431:0.009733)Branch8511:0.034004,(((6223-EPI_ISL_2345016_cl10_P.1_2021-04-23:0.41342,7252-EPI_ISL_2385585_cl9_P.1_2021-05-05:0.58482)Branch6747:0.087519,(3911-EPI_ISL_1967230_cl7_P.4_2021-04-22:0.4143,5869-EPI_ISL_2308457_cl3_P.2_2021-02-27:0.61527)Branch7480:0.028278)Branch7911:0.08044,(((6359-EPI_ISL_2345193_cl3_P.1_2021-04-27:0.35851,6362-EPI_ISL_2345196_cl3_P.1_2021-04-27:0.36988)Branch6242:0.14479,(1584-EPI_ISL_1468417_cl3_P.1_2021-02-02:0.24361,(2210-EPI_ISL_1731578_cl3_P.1_2021-04-01:0.3819,(2191-EPI_ISL_1715146_cl3_P.1_2021-03-31:0.37936,((1216-EPI_ISL_1358288_cl3_P.2_2021-03-04:0.25783,(1950-EPI_ISL_1533720_cl3_P.1_2021-03-06:0.12101,2038-EPI_ISL_1625974_cl3_P.1_2021-03-15:0.14038)Branch5314:0.058439)Branch5973:0.070542,(1586-EPI_ISL_1468420_cl3_P.1_2021-02-22:0.17856,2192-EPI_ISL_1715147_cl3_P.1_2021-03-31:0.25003)Branch6221:0.050715)Branch6920:0.02864)Branch7354:0.0090687)Branch7515:0.018164)Branch7773:0.037649)Branch8214:0.019214,((((6334-EPI_ISL_2345163_cl3_P.1_2021-04-26:0.39479,6802-EPI_ISL_2345692_cl7_P.4_2021-05-04:0.37178)Branch5813:0.13961,(1217-EPI_ISL_1358290_cl3_P.2_2021-03-04:0.35677,3093-EPI_ISL_1966278_cl7_P.4_2021-03-22:0.32616)Branch6179:0.10639)Branch7690:0.034024,(3909-EPI_ISL_1967228_cl7_P.4_2021-04-22:0.5676,3914-EPI_ISL_1967233_cl7_P.4_2021-04-22:0.69105)Branch7788:0.028011)Branch8167:0.020404,((3890-EPI_ISL_1967206_cl3_P.1_2021-04-20:0.48975,(((1945-EPI_ISL_1533715_cl3_P.1_2021-03-11:0.25875,(2669-EPI_ISL_1821222_cl3_P.1_2021-04-01:0.25063,(2211-EPI_ISL_1731579_cl3_P.1_2021-03-31:0.18163,(2662-EPI_ISL_1821214_cl3_P.1_2021-04-01:0.1754,3722-EPI_ISL_1966994_cl3_P.1_2021-04-05:0.12866)Branch5835:0.028678)Branch6178:0.034049)Branch6638:0.0079333)Branch6732:0.04758,(6342-EPI_ISL_2345173_cl3_P.1_2021-04-26:0.41646,(3065-EPI_ISL_1966250_cl15_P.4_2021-03-18:0.29789,6850-EPI_ISL_2345745_cl3_P.1_2021-05-05:0.30277)Branch6576:0.057386)Branch7392:0.003538)Branch7453:0.014049,((3367-EPI_ISL_1966579_cl7_P.4_2021-04-05:0.38506,(2506-EPI_ISL_1795271_cl3_P.1_2021-03-24:0.057754,6629-EPI_ISL_2345506_cl3_P.1_2021-03-24:0.060712)Branch4081:0.32486)Branch6288:0.090066,((3268-EPI_ISL_1966462_cl7_P.4_2021-03-31:0.30966,(3099-EPI_ISL_1966284_cl7_P.4_2021-03-22:0.14279,3105-EPI_ISL_1966290_cl7_P.4_2021-03-22:0.13617)Branch5752:0.071102)Branch6653:0.040805,((3090-EPI_ISL_1966275_cl15_P.4_2021-03-22:0.3764,(3091-EPI_ISL_1966276_cl7_P.4_2021-03-22:0.24029,3092-EPI_ISL_1966277_cl7_P.4_2021-03-22:0.17171)Branch5070:0.070562)Branch5804:0.094097,((3100-EPI_ISL_1966285_cl7_P.4_2021-03-22:0.35529,(3108-EPI_ISL_1966293_cl7_P.4_2021-03-22:0.30855,3247-EPI_ISL_1966440_cl7_P.4_2021-03-31:0.17716)Branch5676:0.03875)Branch6141:0.058713,(3095-EPI_ISL_1966280_cl7_P.4_2021-03-22:0.26315,3098-EPI_ISL_1966283_cl7_P.4_2021-03-22:0.2638)Branch6320:0.042763)Branch6910:0.0081524)Branch7026:0.014856)Branch7231:0.020186)Branch7562:0.00791)Branch7654:0.018834)Branch7932:0.017882,((6785-EPI_ISL_2345675_cl15_P.4_2021-04-29:0.2423,6963-EPI_ISL_2345863_cl15_P.4_2021-04-29:0.24875)Branch5427:0.19245,(3206-EPI_ISL_1966398_cl7_P.4_2021-03-29:0.43582,(3088-EPI_ISL_1966273_cl7_P.4_2021-03-22:0.39328,(3094-EPI_ISL_1966279_cl7_P.4_2021-03-22:0.27593,3101-EPI_ISL_1966286_cl7_P.4_2021-03-22:0.24711)Branch4924:0.16168)Branch6681:0.062058)Branch7614:0.029811)Branch8028:0.011654)Branch8213:0.013647)Branch8369:0.003707)Branch8397:0.04368)Branch8655:0.007333)Branch8685:0.0019956)Branch8693:0.0033826,((((6821-EPI_ISL_2345714_cl3_P.1_2021-05-03:0.40011,7179-EPI_ISL_2385461_cl3_P.1_2021-04-28:0.45242)Branch7397:0.1185,((6373-EPI_ISL_2345212_cl15_P.4_2021-04-27:0.6217,(3831-EPI_ISL_1967136_cl3_P.1_2021-04-08:0.5577,6864-EPI_ISL_2345760_cl7_P.4_2021-05-03:0.38252)Branch7510:0.011695)Branch7680:0.059865,((((7292-EPI_ISL_2385655_cl3_P.1_2021-05-05:0.21725,7293-EPI_ISL_2385656_cl3_P.1_2021-05-05:0.32616)Branch4799:0.2312,(7327-EPI_ISL_2385739_cl3_P.1_2021-04-26:0.48548,(4331-EPI_ISL_2101498_cl3_P.1_2021-04-19:0.51335,(7268-EPI_ISL_2385612_cl3_P.1_2021-05-06:0.43283,7269-EPI_ISL_2385613_cl3_P.1_2021-05-06:0.2397)Branch5246:0.10553)Branch6350:0.064517)Branch7197:0.011567)Branch7370:0.034822,(2836-EPI_ISL_1858819_cl3_P.1_2021-03-24:0.44614,(4010-EPI_ISL_2003146_cl3_P.1_2021-03-26:0.3527,(2778-EPI_ISL_1858598_cl3_P.1_2021-04-14:0.20288,7267-EPI_ISL_2385611_cl3_P.1_2021-05-05:0.30518)Branch6911:0.035336)Branch7436:0.019878)Branch7742:0.011008)Branch7897:0.029264,((3133-EPI_ISL_1966319_cl7_P.4_2021-03-21:0.43151,(2070-EPI_ISL_1628347_cl3_P.1_2021-03-13:0,2080-EPI_ISL_1628357_cl3_P.1_2021-03-17:0)Branch4196:0.36094)Branch7491:0.042318,(3963-EPI_ISL_1967287_cl7_P.4_2021-04-20:0.58934,((6164-EPI_ISL_2344934_cl15_P.4_2021-04-21:0.38464,6766-EPI_ISL_2345655_cl15_P.4_2021-04-28:0.39365)Branch6128:0.067712,(5948-EPI_ISL_2344633_cl3_P.1_2021-04-14:0.41712,(3884-EPI_ISL_1967197_cl3_P.1_2021-04-08:0.26823,(7128-EPI_ISL_2346094_cl3_P.1_2021-04-20:0.30459,(2423-EPI_ISL_1795185_cl3_P.1_2021-03-21:0.14238,6530-EPI_ISL_2345403_cl3_P.1_2021-03-21:0.13954)Branch4771:0.13975)Branch6155:0.029071)Branch6520:0.027054)Branch6879:0.0086411)Branch6990:0.034595)Branch7514:0.039285)Branch8095:0.0095264)Branch8208:0.03311)Branch8489:0.029064)Branch8651:0.013391,((((((3707-EPI_ISL_1966978_cl3_P.1_2021-04-06:0.27608,(3696-EPI_ISL_1966965_cl3_P.1_2021-04-05:0.29135,3708-EPI_ISL_1966979_cl3_P.1_2021-04-06:0.27128)Branch4449:0.020113)Branch4566:0.055796,(6418-EPI_ISL_2345274_cl3_P.1_2021-04-28:0.30862,6421-EPI_ISL_2345278_cl3_P.1_2021-04-28:0.30738)Branch4574:0.054915)Branch4879:0.014986,(3697-EPI_ISL_1966966_cl3_P.1_2021-04-05:0.34376,((3710-EPI_ISL_1966981_cl3_P.1_2021-04-06:0.17792,3712-EPI_ISL_1966983_cl3_P.1_2021-04-06:0.25722)Branch4312:0.090571,(3703-EPI_ISL_1966973_cl3_P.1_2021-04-05:0.25766,(3698-EPI_ISL_1966967_cl3_P.1_2021-04-05:0.1338,3704-EPI_ISL_1966974_cl15_P.4_2021-04-06:0.14238)Branch4028:0.15682)Branch4572:0.032348)Branch4724:0.025217)Branch4898:0.012608)Branch4973:0.11462,((5325-EPI_ISL_2209968_cl15_P.4_2021-05-05:0.41554,5339-EPI_ISL_2210119_cl3_P.1_2021-05-05:0.32454)Branch4609:0.14109,(2208-EPI_ISL_1731575_cl3_P.1_2021-03-21:0.31651,((3709-EPI_ISL_1966980_cl3_P.1_2021-04-06:0.23507,6892-EPI_ISL_2345789_cl3_P.1_2021-05-04:0.31589)Branch4639:0.064444,(2193-EPI_ISL_1715148_cl3_P.1_2021-03-29:0.24676,(2095-EPI_ISL_1628372_cl3_P.1_2021-03-15:0,2096-EPI_ISL_1628373_cl3_P.1_2021-03-22:0)Branch3952:0.24529)Branch4869:0.027121)Branch5057:0.027591)Branch5304:0.040786)Branch5730:0.034656)Branch6126:0.19638,((((7111-EPI_ISL_2346077_cl7_P.4_2021-03-17:0.48575,(3284-EPI_ISL_1966481_cl7_P.4_2021-03-29:0.21005,6952-EPI_ISL_2345851_cl7_P.4_2021-04-25:0.32414)Branch4447:0.21092)Branch6265:0.056376,(((6757-EPI_ISL_2345645_cl15_P.4_2021-04-26:0.32572,(2361-EPI_ISL_1795119_cl3_P.1_2021-03-21:0,6452-EPI_ISL_2345319_cl3_P.1_2021-03-21:0)Branch3881:0.32368)Branch5167:0.079377,(3727-EPI_ISL_1967004_cl3_P.1_2021-04-06:0.28094,7104-EPI_ISL_2346069_cl3_P.1_2021-03-03:0.26107)Branch5486:0.04457)Branch5992:0.049438,(((5407-EPI_ISL_2241323_cl3_P.1_2021-05-12:0.3185,(5406-EPI_ISL_2241322_cl3_P.1_2021-05-12:0.26293,5410-EPI_ISL_2241326_cl15_P.4_2021-05-13:0.33265)Branch4173:0.045853)Branch4317:0.23394,(3767-EPI_ISL_1967053_cl3_P.1_2021-04-06:0.53071,5923-EPI_ISL_2344597_cl3_P.1_2021-04-15:0.57763)Branch5680:0.033184)Branch6057:0.046451,(6244-EPI_ISL_2345051_cl3_P.1_2021-04-25:0.44323,(2156-EPI_ISL_1664189_cl3_P.1_2021-03-26:0.24986,(5403-EPI_ISL_2241317_cl15_P.4_2021-05-13:0.059944,5405-EPI_ISL_2241319_cl15_P.4_2021-05-11:0.058363)Branch3968:0.34236)Branch5890:0.040593)Branch6347:0.018811)Branch6599:0.002098)Branch6622:0.028629)Branch7000:0.022592,((4302-EPI_ISL_2101438_cl3_P.1_2021-04-21:0.51045,7010-EPI_ISL_2345931_cl3_P.1_2021-04-19:0.5361)Branch6240:0.071497,((5221-EPI_ISL_2209341_cl3_P.1_2021-05-03:0.19281,6912-EPI_ISL_2345810_cl3_P.1_2021-05-02:0.26272)Branch4405:0.24915,(((1361-EPI_ISL_1445167_cl7_P.4_2021-03-05:0.37544,3008-EPI_ISL_1966186_cl7_P.4_2021-03-10:0.25764)Branch4699:0.13467,(3945-EPI_ISL_1967268_cl7_P.4_2021-04-18:0.33608,6817-EPI_ISL_2345709_cl3_P.1_2021-05-03:0.27256)Branch4711:0.1331)Branch5933:0.042027,((2701-EPI_ISL_1821260_cl3_P.1_2021-03-24:0.37209,(2309-EPI_ISL_1786568_cl3_P.1_2021-03-05:0.62081,(2302-EPI_ISL_1786560_cl3_P.1_2021-03-03:0.34166,2308-EPI_ISL_1786567_cl3_P.1_2021-03-06:0.45402)Branch5024:0.026662)Branch5270:0.059678)Branch5891:0.037037,((5338-EPI_ISL_2210110_cl7_P.4_2021-05-03:0.38456,(5277-EPI_ISL_2209617_cl7_P.4_2021-05-02:0.33125,5357-EPI_ISL_2210246_cl7_P.4_2021-04-27:0.33934)Branch5342:0.02096)Branch5582:0.03571,(3905-EPI_ISL_1967222_cl7_P.4_2021-04-19:0.37849,6763-EPI_ISL_2345651_cl7_P.4_2021-05-03:0.70844)Branch5772:0.018599)Branch5967:0.028344)Branch6309:0.009682)Branch6428:0.017698)Branch6659:0.033483)Branch7128:0.013144)Branch7302:0.071864,(((3675-EPI_ISL_1966938_cl3_P.1_2021-04-05:0.30923,3802-EPI_ISL_1967098_cl3_P.1_2021-04-07:0.37682)Branch6589:0.059312,(3075-EPI_ISL_1966260_cl7_P.4_2021-03-17:0.39969,5240-EPI_ISL_2209419_cl15_P.4_2021-04-29:0.57234)Branch6824:0.040067)Branch7403:0.059095,(5785-EPI_ISL_2298788_cl3_P.1_2021-02-25:0.31794,(4827-EPI_ISL_2187846_cl15_P.4_2021-03-04:0.46254,((518-EPI_ISL_1164973_cl3_P.1_2021-01-29:0.31221,4894-EPI_ISL_2187926_cl3_P.1_2021-03-31:0.31751)Branch6544:0.029991,(4824-EPI_ISL_2187839_cl3_P.1_2021-03-02:0.30579,(4802-EPI_ISL_2187813_cl3_P.1_2021-02-24:0.20713,4859-EPI_ISL_2187885_cl3_P.1_2021-03-15:0.24215)Branch6465:0.026669)Branch6809:0.010121)Branch6935:0.024762)Branch7297:0.01395)Branch7525:0.064873)Branch8286:0.0058646)Branch8345:0.037673)Branch8605:0.020225,((((3777-EPI_ISL_1967064_cl3_P.1_2021-04-08:0.50598,((2597-EPI_ISL_1795367_cl3_P.1_2021-03-22:0.20665,7016-EPI_ISL_2345940_cl3_P.1_2021-03-22:0.22365)Branch4797:0.18941,(3779-EPI_ISL_1967066_cl3_P.1_2021-04-08:0.34242,(3775-EPI_ISL_1967062_cl3_P.1_2021-04-08:0.24295,3776-EPI_ISL_1967063_cl15_P.4_2021-04-08:0.2521)Branch4452:0.111)Branch5178:0.14548)Branch6796:0.037887)Branch7330:0.054834,(7245-EPI_ISL_2385577_cl3_P.1_2021-05-05:0.57957,(2034-EPI_ISL_1608171_cl3_P.1_2021-02-21:0.42253,(2021-EPI_ISL_1583725_cl3_P.1_2021-03-01:0.23917,2033-EPI_ISL_1608170_cl3_P.1_2021-02-23:0.4712)Branch7102:0.015056)Branch7318:0.040945)Branch7925:0.013695)Branch8128:0.068278,(((3716-EPI_ISL_1966987_cl3_P.1_2021-04-06:0.55147,(6069-EPI_ISL_2344813_cl3_P.1_2021-04-20:0.35631,(5282-EPI_ISL_2209630_cl3_P.1_2021-04-21:0.35294,((5299-EPI_ISL_2209754_cl15_P.4_2021-05-03:0.15984,5322-EPI_ISL_2209929_cl15_P.4_2021-05-04:0.15575)Branch4239:0.14019,(3565-EPI_ISL_1966802_cl7_P.4_2021-04-12:0.25997,3566-EPI_ISL_1966804_cl7_P.4_2021-04-12:0.20378)Branch4682:0.03627)Branch4925:0.065366)Branch5522:0.023725)Branch5791:0.045102)Branch6312:0.072177,(6303-EPI_ISL_2345124_cl3_P.1_2021-04-25:0.43462,6337-EPI_ISL_2345168_cl3_P.1_2021-04-26:0.38058)Branch6581:0.048203)Branch7238:0.10179,(((6877-EPI_ISL_2345774_cl15_P.4_2021-05-04:0.58079,(6392-EPI_ISL_2345243_cl3_P.1_2021-04-27:0.33591,6393-EPI_ISL_2345244_cl3_P.1_2021-04-27:0.38004)Branch6256:0.093507)Branch7476:0.052277,((2161-EPI_ISL_1664196_cl3_P.1_2021-03-27:0.31374,(2758-EPI_ISL_1858479_cl3_P.1_2021-04-08:0.31756,2770-EPI_ISL_1858546_cl3_P.1_2021-04-10:0.32657)Branch5528:0.045162)Branch6036:0.13503,(((3669-EPI_ISL_1966931_cl3_P.1_2021-04-07:0.28858,(3670-EPI_ISL_1966932_cl3_P.1_2021-04-07:0.19297,3671-EPI_ISL_1966933_cl3_P.1_2021-04-07:0.1772)Branch4646:0.056696)Branch5018:0.20543,(4324-EPI_ISL_2101490_cl3_P.1_2021-04-21:0.47545,(3624-EPI_ISL_1966870_cl3_P.1_2021-04-04:0.357,(3875-EPI_ISL_1967186_cl3_P.1_2021-04-10:0.42219,(2586-EPI_ISL_1795355_cl3_P.1_2021-03-22:0.20169,6743-EPI_ISL_2345628_cl3_P.1_2021-03-22:0.20558)Branch4647:0.15564)Branch5988:0.067176)Branch6789:0.012508)Branch6965:0.029418)Branch7361:0.017885,(5946-EPI_ISL_2344631_cl3_P.1_2021-04-14:0.54456,(5910-EPI_ISL_2344580_cl15_P.4_2021-04-12:0.42113,(3852-EPI_ISL_1967162_cl3_P.1_2021-04-07:0.56951,7015-EPI_ISL_2345938_cl3_P.1_2021-04-22:0.44549)Branch7059:0.02469)Branch7409:0.010917)Branch7577:0.0019037)Branch7598:0.013475)Branch7780:0.030523)Branch8209:0.0099336,((((3219-EPI_ISL_1966412_cl7_P.4_2021-03-29:0.56539,(3718-EPI_ISL_1966990_cl3_P.1_2021-04-05:0.38435,6015-EPI_ISL_2344745_cl3_P.1_2021-04-19:0.47708)Branch5232:0.055523)Branch5808:0.12064,(5310-EPI_ISL_2209864_cl7_P.4_2021-04-25:0.3662,(1392-EPI_ISL_1445204_cl7_P.4_2021-03-15:0.56295,3050-EPI_ISL_1966233_cl7_P.4_2021-03-15:0.49817)Branch4756:0.1427)Branch6073:0.096803)Branch7341:0.030592,((3564-EPI_ISL_1966801_cl7_P.4_2021-04-12:0.34531,(3029-EPI_ISL_1966211_cl7_P.4_2021-03-15:0.18339,3113-EPI_ISL_1966298_cl7_P.4_2021-03-22:0.24801)Branch6144:0.028649)Branch6521:0.064339,(3103-EPI_ISL_1966288_cl7_P.4_2021-03-22:0.36508,3205-EPI_ISL_1966397_cl7_P.4_2021-03-30:0.46948)Branch7052:0.027758)Branch7459:0.023895)Branch7799:0.035804,(5922-EPI_ISL_2344596_cl3_P.1_2021-04-15:0.49086,((5225-EPI_ISL_2209355_cl7_P.4_2021-05-06:0.24213,5360-EPI_ISL_2210259_cl3_P.1_2021-05-06:0.18328)Branch4508:0.30458,(6153-EPI_ISL_2344918_cl3_P.1_2021-04-22:0.43032,((2369-EPI_ISL_1795127_cl3_P.1_2021-03-21:0.13736,6462-EPI_ISL_2345329_cl3_P.1_2021-03-21:0.17579)Branch4928:0.15389,(2090-EPI_ISL_1628367_cl3_P.1_2021-03-18:0.20835,2694-EPI_ISL_1821249_cl3_P.1_2021-04-01:0.20874)Branch6143:0.037008)Branch6625:0.056006)Branch7427:0.01837)Branch7686:0.027384)Branch8096:0.012552)Branch8291:0.0046858)Branch8331:0.027992)Branch8560:0.021161)Branch8666:0.0069844,(((((6344-EPI_ISL_2345175_cl3_P.1_2021-04-26:0.42336,6758-EPI_ISL_2345646_cl3_P.1_2021-05-04:0.29649)Branch4981:0.087946,(3893-EPI_ISL_1967209_cl3_P.1_2021-04-20:0.32156,(3097-EPI_ISL_1966282_cl7_P.4_2021-03-22:0.32809,3155-EPI_ISL_1966346_cl7_P.4_2021-03-22:0.3066)Branch4895:0.069464)Branch5495:0.027444)Branch5797:0.22772,((2726-EPI_ISL_1858323_cl3_P.1_2021-04-10:0.2159,4352-EPI_ISL_2101532_cl3_P.1_2021-04-21:0.19185)Branch5238:0.2018,(7328-EPI_ISL_2385740_cl3_P.1_2021-04-26:0.52162,(4336-EPI_ISL_2101506_cl3_P.1_2021-04-15:0.3894,(2728-EPI_ISL_1858327_cl3_P.1_2021-04-10:0.26776,(7288-EPI_ISL_2385651_cl3_P.1_2021-05-07:0.058904,7289-EPI_ISL_2385652_cl3_P.1_2021-05-07:0.061641)Branch4185:0.23316)Branch5569:0.078427)Branch6472:0.042358)Branch7003:0.049151)Branch7735:0.084614)Branch8582:0.014647,((((((2151-EPI_ISL_1664178_cl3_P.1_2021-03-27:0.27101,4298-EPI_ISL_2101428_cl3_P.1_2021-04-18:0.32742)Branch5107:0.15524,(2122-EPI_ISL_1664135_cl3_P.1_2021-03-26:0.48927,(7296-EPI_ISL_2385662_cl3_P.1_2021-05-07:0.33685,(2118-EPI_ISL_1664130_cl3_P.1_2021-03-26:0.2883,7180-EPI_ISL_2385463_cl3_P.1_2021-04-29:0.51416)Branch5811:0.05045)Branch6385:0.020328)Branch6648:0.012378)Branch6804:0.021426,((2119-EPI_ISL_1664131_cl3_P.1_2021-03-26:0.32405,2150-EPI_ISL_1664177_cl3_P.1_2021-03-27:0.23314)Branch6037:0.069189,(4378-EPI_ISL_2101579_cl3_P.1_2021-04-21:0.31522,(4377-EPI_ISL_2101577_cl3_P.1_2021-04-21:0.28355,4383-EPI_ISL_2101584_cl3_P.1_2021-04-23:0.39069)Branch5506:0.065942)Branch6225:0.053928)Branch6887:0.015825)Branch7098:0.086003,(2804-EPI_ISL_1858701_cl3_P.1_2021-04-13:0.59135,(6924-EPI_ISL_2345822_cl15_P.4_2021-04-30:0.57144,7181-EPI_ISL_2385464_cl3_P.1_2021-05-01:0.57978)Branch7287:0.021525)Branch7623:0.044793)Branch8265:0.046354,((((((3631-EPI_ISL_1966878_cl3_P.1_2021-04-05:0.35107,(7044-EPI_ISL_2345983_cl3_P.1_2021-04-06:0.33677,7085-EPI_ISL_2346048_cl3_P.1_2021-04-06:0.40192)Branch4558:0.050215)Branch4843:0.24345,(6009-EPI_ISL_2344736_cl9_P.1_2021-04-18:0.33089,(4325-EPI_ISL_2101491_cl3_P.1_2021-04-21:0.46314,4341-EPI_ISL_2101511_cl3_P.1_2021-04-20:0.48588)Branch6802:0.031648)Branch7210:0.025334)Branch7564:0.036626,((2839-EPI_ISL_1858830_cl3_P.1_2021-03-25:0.40113,7349-EPI_ISL_2385784_cl3_P.1_2021-04-27:0.33308)Branch6720:0.073577,(2135-EPI_ISL_1664148_cl3_P.1_2021-03-26:0.60072,(4297-EPI_ISL_2101426_cl3_P.1_2021-04-20:0.59998,7196-EPI_ISL_2385483_cl3_P.1_2021-04-30:0.51563)Branch6994:0.034833)Branch7483:0.015771)Branch7724:0.026937)Branch8091:0.045519,(((4356-EPI_ISL_2101536_cl3_P.1_2021-04-22:0.28484,(2723-EPI_ISL_1858312_cl9_P.1_2021-04-09:0.40877,2724-EPI_ISL_1858314_cl3_P.1_2021-04-09:0.23878)Branch5565:0.041242)Branch6030:0.066553,(4354-EPI_ISL_2101534_cl3_P.1_2021-04-21:0.30414,(2821-EPI_ISL_1858754_cl3_P.1_2021-04-13:0.29537,((2725-EPI_ISL_1858317_cl3_P.1_2021-04-10:0.21287,4357-EPI_ISL_2101539_cl3_P.1_2021-04-26:0.29854)Branch4401:0.13835,(2727-EPI_ISL_1858325_cl3_P.1_2021-04-10:0.2371,2789-EPI_ISL_1858641_cl3_P.1_2021-04-15:0.27671)Branch4802:0.062787)Branch5300:0.048373)Branch5799:0.082909)Branch6817:0.0022605)Branch6849:0.12686,((4309-EPI_ISL_2101455_cl3_P.1_2021-04-13:0.54147,((6431-EPI_ISL_2345292_cl3_P.1_2021-04-28:0.37907,(6196-EPI_ISL_2344983_cl3_P.1_2021-04-22:0.28193,6234-EPI_ISL_2345034_cl3_P.1_2021-04-24:0.29167)Branch5955:0.027573)Branch6286:0.14032,((5283-EPI_ISL_2209641_cl3_P.1_2021-03-30:0,5913-EPI_ISL_2344586_cl3_P.1_2021-03-30:0)Branch4147:0.42536,(2858-EPI_ISL_1858914_cl3_P.1_2021-03-26:0.29706,(2450-EPI_ISL_1795212_cl3_P.1_2021-03-21:0.21199,(2583-EPI_ISL_1795352_cl3_P.1_2021-03-21:0.19405,6736-EPI_ISL_2345621_cl3_P.1_2021-03-21:0.18878)Branch6588:0.050828)Branch7273:0.01952)Branch7552:0.030218)Branch7966:0.015967)Branch8145:0.0045856)Branch8171:0.028838,(((4413-EPI_ISL_2101644_cl3_P.1_2021-04-14:0.32265,7303-EPI_ISL_2385689_cl3_P.1_2021-04-26:0.29685)Branch5211:0.20302,(7334-EPI_ISL_2385749_cl3_P.1_2021-04-26:0.29863,((2742-EPI_ISL_1858391_cl3_P.1_2021-04-09:0.34061,4359-EPI_ISL_2101541_cl3_P.1_2021-03-24:0.29823)Branch5710:0.072786,(2810-EPI_ISL_1858719_cl3_P.1_2021-04-14:0.24202,(2808-EPI_ISL_1858715_cl3_P.1_2021-04-14:0.17934,2809-EPI_ISL_1858717_cl3_P.1_2021-04-14:0.17214)Branch5526:0.053668)Branch6130:0.035131)Branch6546:0.031422)Branch6932:0.049651)Branch7625:0.068573,((4364-EPI_ISL_2101548_cl3_P.1_2021-04-20:0.28949,7172-EPI_ISL_2385448_cl3_P.1_2021-04-29:0.32049)Branch5514:0.22337,(((2342-EPI_ISL_1795099_cl3_P.1_2021-03-30:0.23189,5896-EPI_ISL_2344547_cl3_P.1_2021-03-30:0.29253)Branch4485:0.35492,(2543-EPI_ISL_1795310_cl3_P.1_2021-03-22:0.64395,2753-EPI_ISL_1858449_cl3_P.1_2021-04-09:0.56354)Branch7533:0.049254)Branch8184:0.0069209,(((2862-EPI_ISL_1858933_cl3_P.1_2021-03-25:0.39084,2863-EPI_ISL_1858934_cl3_P.1_2021-03-25:0.36502)Branch5166:0.24144,(5199-EPI_ISL_2209246_cl15_P.4_2021-04-12:0.54857,5936-EPI_ISL_2344617_cl3_P.1_2021-04-15:0.49482)Branch6415:0.12217)Branch8082:0.012745,(((2799-EPI_ISL_1858677_cl3_P.1_2021-04-14:0.34079,(4347-EPI_ISL_2101518_cl3_P.1_2021-04-22:0.23018,(4346-EPI_ISL_2101517_cl3_P.1_2021-04-22:0.19796,4405-EPI_ISL_2101633_cl3_P.1_2021-04-23:0.23391)Branch4355:0.013718)Branch4404:0.12192)Branch5182:0.2294,((2819-EPI_ISL_1858745_cl3_P.1_2021-04-15:0.72203,3506-EPI_ISL_1966728_cl3_P.1_2021-04-12:0.54332)Branch7346:0.025694,(2746-EPI_ISL_1858411_cl3_P.1_2021-04-06:0.60227,(4300-EPI_ISL_2101433_cl3_P.1_2021-04-14:0.54456,((2793-EPI_ISL_1858650_cl3_P.1_2021-04-15:0.36193,(4366-EPI_ISL_2101552_cl3_P.1_2021-04-19:0.3616,4369-EPI_ISL_2101562_cl3_P.1_2021-04-19:0.4806)Branch6361:0.049726)Branch6971:0.025433,((6048-EPI_ISL_2344788_cl3_P.1_2021-04-19:0.38798,(6188-EPI_ISL_2344972_cl3_P.1_2021-04-22:0.27439,(6567-EPI_ISL_2345440_cl3_P.1_2021-03-21:0.13948,(2855-EPI_ISL_1858902_cl3_P.1_2021-03-25:0.12319,2876-EPI_ISL_1858977_cl3_P.1_2021-03-25:0.16342)Branch5713:0.041021)Branch6185:0.036089)Branch6636:0.02905)Branch6999:0.017446,(4423-EPI_ISL_2101661_cl3_P.1_2021-04-08:0.35561,((4393-EPI_ISL_2101609_cl3_P.1_2021-04-23:0.39489,(2816-EPI_ISL_1858736_cl3_P.1_2021-04-14:0.30535,(2867-EPI_ISL_1858946_cl3_P.1_2021-03-26:0.25921,(2818-EPI_ISL_1858743_cl3_P.1_2021-04-12:0.2377,2887-EPI_ISL_1859008_cl3_P.1_2021-03-25:0.35893)Branch5686:0.040519)Branch6145:0.050543)Branch6746:0.0145)Branch6923:0.010235,(4323-EPI_ISL_2101487_cl3_P.1_2021-04-19:0.38348,4329-EPI_ISL_2101496_cl3_P.1_2021-04-19:0.45725)Branch6966:0.0064521)Branch7064:0.0041192)Branch7117:0.0096319)Branch7240:0.0054484)Branch7312:0.012631)Branch7487:0.0083183)Branch7597:0.0073603)Branch7719:0.01242)Branch7896:0.018056,(4424-EPI_ISL_2101662_cl3_P.1_2021-04-08:0.4897,(4321-EPI_ISL_2101482_cl3_P.1_2021-04-26:0.4836,4343-EPI_ISL_2101514_cl3_P.1_2021-04-22:0.37197)Branch6825:0.087188)Branch8053:0.009849)Branch8143:0.0072405)Branch8189:0.006454)Branch8258:0.0060895)Branch8321:0.010261)Branch8414:0.0032049)Branch8426:0.005096)Branch8456:0.0098303)Branch8522:0.008762,(((((2737-EPI_ISL_1858371_cl3_P.1_2021-04-08:0.32808,(7261-EPI_ISL_2385600_cl3_P.1_2021-05-04:0.24098,7294-EPI_ISL_2385658_cl3_P.1_2021-05-07:0.26251)Branch4761:0.16542)Branch6382:0.083653,(2784-EPI_ISL_1858625_cl3_P.1_2021-04-14:0.61361,((4320-EPI_ISL_2101481_cl3_P.1_2021-04-23:0.35451,(4295-EPI_ISL_2101421_cl3_P.1_2021-04-22:0.39852,4315-EPI_ISL_2101470_cl3_P.1_2021-04-13:0.35079)Branch5404:0.017811)Branch5600:0.025547,(7189-EPI_ISL_2385475_cl3_P.1_2021-05-02:0.38293,(7192-EPI_ISL_2385478_cl3_P.1_2021-04-30:0.29709,(7188-EPI_ISL_2385474_cl3_P.1_2021-05-01:0.1904,7194-EPI_ISL_2385480_cl3_P.1_2021-04-30:0.15048)Branch4476:0.065028)Branch4858:0.093567)Branch5660:0.018559)Branch5882:0.11538)Branch7319:0.015595)Branch7550:0.048939,(2841-EPI_ISL_1858836_cl3_P.1_2021-03-25:0.64492,((4960-EPI_ISL_2188002_cl3_P.1_2021-05-03:0.19485,4966-EPI_ISL_2188008_cl7_P.4_2021-05-04:0.22014)Branch4393:0.22301,(4854-EPI_ISL_2187879_cl7_P.4_2021-03-11:0.32685,4928-EPI_ISL_2187964_cl3_P.1_2021-04-08:0.31767)Branch5671:0.04756)Branch6209:0.1178)Branch7808:0.032344)Branch8196:0.038233,((5951-EPI_ISL_2344637_cl3_P.1_2021-04-14:0.74831,((5929-EPI_ISL_2344604_cl15_P.4_2021-04-15:0.43195,(5941-EPI_ISL_2344625_cl3_P.1_2021-04-15:0.28105,5957-EPI_ISL_2344646_cl3_P.1_2021-04-16:0.24109)Branch5423:0.088571)Branch6454:0.14634,((1125-EPI_ISL_1261693_cl3_P.1_2021-02-15:0.51588,4943-EPI_ISL_2187979_cl3_P.1_2021-04-09:0.55663)Branch8140:0.023285,(((6259-EPI_ISL_2345071_cl3_P.1_2021-04-26:0.34388,((2083-EPI_ISL_1628360_cl3_P.1_2021-03-17:0.41722,(2241-EPI_ISL_1731611_cl3_P.1_2021-04-03:0.29601,2660-EPI_ISL_1821212_cl3_P.1_2021-03-03:0.21607)Branch5615:0.091569)Branch6723:0.036873,(4030-EPI_ISL_2003167_cl3_P.1_2021-03-29:0.32475,((2084-EPI_ISL_1628361_cl3_P.1_2021-03-17:0,2085-EPI_ISL_1628362_cl3_P.1_2021-03-17:0)Branch4274:0,(2088-EPI_ISL_1628365_cl3_P.1_2021-03-17:0,2091-EPI_ISL_1628368_cl3_P.1_2021-03-16:0)Branch4275:0)Branch4276:0.29191)Branch6752:0.033543)Branch7264:0.018454)Branch7565:0.038185,((1944-EPI_ISL_1533714_cl3_P.1_2021-03-06:0.36165,5924-EPI_ISL_2344598_cl3_P.1_2021-04-16:0.3436)Branch7401:0.029785,((3509-EPI_ISL_1966731_cl3_P.1.2_2021-04-13:0.38316,6221-EPI_ISL_2345014_cl3_P.1_2021-04-23:0.49694)Branch6938:0.033589,(5960-EPI_ISL_2344650_cl3_P.1_2021-04-15:0.68875,((7246-EPI_ISL_2385578_cl3_P.1_2021-05-06:0.35737,(7350-EPI_ISL_2385785_cl3_P.1_2021-04-27:0.32547,(1587-EPI_ISL_1468421_cl3_P.1_2021-02-22:0.2135,7321-EPI_ISL_2385728_cl3_P.1_2021-04-27:0.18842)Branch5718:0.027651)Branch6033:0.0075389)Branch6123:0.076333,(2831-EPI_ISL_1858805_cl3_P.1_2021-03-26:0.402,(4316-EPI_ISL_2101474_cl3_P.1_2021-04-19:0.36883,4448-EPI_ISL_2101714_cl3_P.1_2021-04-20:0.38028)Branch5546:0.10832)Branch6792:0.021685)Branch7087:0.0069659)Branch7176:0.016213)Branch7402:0.030074)Branch7854:0.018299)Branch8084:0.022176,((2138-EPI_ISL_1664151_cl3_P.1_2021-03-24:0.23758,2139-EPI_ISL_1664152_cl3_P.1_2021-03-24:0.23469)Branch5595:0.19585,(5814-EPI_ISL_2308399_cl3_P.1_2021-02-26:0.28239,5815-EPI_ISL_2308400_cl3_P.1_2021-02-21:0.24984)Branch7503:0.04854)Branch8139:0.019905)Branch8282:0.0046638)Branch8327:0.0026044)Branch8344:0.014465)Branch8450:0.0083204,((((4820-EPI_ISL_2187834_cl3_P.1_2021-03-02:0.63416,5635-EPI_ISL_2249455_cl3_P.1_2021-02-18:0.46851)Branch7775:0.020613,(4861-EPI_ISL_2187887_cl3_P.1_2021-03-15:0.56982,(4951-EPI_ISL_2187991_cl3_P.1_2021-05-01:0.41073,(4793-EPI_ISL_2187798_cl3_P.1_2021-02-18:0.46306,((4180-EPI_ISL_2017453_cl3_P.1_2021-03-30:0.32553,(4815-EPI_ISL_2187829_cl3_P.1_2021-03-02:0.34897,4870-EPI_ISL_2187900_cl3_P.1_2021-03-17:0.47054)Branch6049:0.018794)Branch6258:0.088721,((4978-EPI_ISL_2188020_cl3_P.1_2021-05-05:0.32272,5382-EPI_ISL_2222911_cl3_P.1_2021-05-10:0.22624)Branch5446:0.1419,(4780-EPI_ISL_2187780_cl3_P.1_2021-02-09:0.3463,(4832-EPI_ISL_2187853_cl3_P.1_2021-03-05:0.32233,((4779-EPI_ISL_2187779_cl3_P.1_2021-02-09:0,4841-EPI_ISL_2187864_cl3_P.1_2021-03-08:0)Branch4747:0.16149,(4736-EPI_ISL_2187723_cl3_P.1_2021-01-18:0.15027,4764-EPI_ISL_2187757_cl3_P.1_2021-02-02:0.15612)Branch5598:0.067898)Branch6401:0.033158)Branch6843:0.019052)Branch7118:0.0056336)Branch7193:0.018288)Branch7468:0.0040033)Branch7535:0.0089307)Branch7667:0.021192)Branch7968:0.0085802)Branch8075:0.035812,((4151-EPI_ISL_2017343_cl3_P.1_2021-04-15:0.50407,((7230-EPI_ISL_2385537_cl3_P.1_2021-04-30:0.37253,7231-EPI_ISL_2385538_cl3_P.1_2021-05-03:0.29499)Branch4685:0.16394,(2116-EPI_ISL_1664128_cl3_P.1_2021-03-26:0.26366,4326-EPI_ISL_2101492_cl3_P.1_2021-04-21:0.32892)Branch5721:0.036234)Branch6133:0.13652)Branch7975:0.026777,(4948-EPI_ISL_2187984_cl3_P.1_2021-04-15:0.43161,(4973-EPI_ISL_2188015_cl15_P.4_2021-05-04:0.35997,((4932-EPI_ISL_2187968_cl3_P.1_2021-04-09:0.15708,4933-EPI_ISL_2187969_cl7_P.4_2021-04-09:0.19482)Branch5658:0.061451,(4154-EPI_ISL_2017361_cl3_P.1_2021-04-12:0.1639,4901-EPI_ISL_2187933_cl3_P.1_2021-03-31:0.22981)Branch5854:0.045838)Branch6393:0.039749)Branch6916:0.076778)Branch8036:0.025072)Branch8255:0.017833)Branch8407:0.0098892,(((528-EPI_ISL_1164984_cl3_P.1_2021-01-16:0.20451,5773-EPI_ISL_2298754_cl3_P.1_2021-01-22:0.18001)Branch5823:0.2067,(((517-EPI_ISL_1164972_cl3_P.1_2021-02-02:0,535-EPI_ISL_1164991_cl3_P.1_2021-01-07:0)Branch3993:0.32988,(5783-EPI_ISL_2298783_cl3_P.1_2021-02-22:0.3461,5796-EPI_ISL_2298812_cl3_P.1_2021-03-05:0.25025)Branch5072:0.076935)Branch5877:0.19738,(4146-EPI_ISL_2017332_cl3_P.1_2021-04-14:0.50532,7073-EPI_ISL_2346032_cl9_P.1_2021-04-05:0.46346)Branch7758:0.055937)Branch8360:0.004663)Branch8408:0.0070568,(((2127-EPI_ISL_1664140_cl3_P.1_2021-03-26:0.25657,2132-EPI_ISL_1664145_cl3_P.1_2021-03-26:0.19777)Branch4514:0.36103,((4923-EPI_ISL_2187958_cl3_P.1_2021-04-07:0.56521,(4833-EPI_ISL_2187854_cl7_P.4_2021-03-08:0.50343,(4979-EPI_ISL_2188021_cl3_P.1_2021-05-05:0.39923,(4864-EPI_ISL_2187892_cl3_P.1_2021-03-16:0.32675,(4882-EPI_ISL_2187914_cl3_P.1_2021-03-29:0.36098,((7139-EPI_ISL_2348608_cl3_P.1_2021-05-10:0.17668,(4953-EPI_ISL_2187993_cl7_P.4_2021-05-03:0.051797,4961-EPI_ISL_2188003_cl7_P.4_2021-05-03:0.063426)Branch4530:0.16292)Branch5859:0.093982,(4176-EPI_ISL_2017448_cl3_P.1_2021-04-14:0.3074,(4792-EPI_ISL_2187796_cl3_P.1_2021-02-17:0.1655,4860-EPI_ISL_2187886_cl3_P.1_2021-03-15:0.22007)Branch6476:0.032223)Branch6901:0.0098427)Branch7017:0.024945)Branch7389:0.004134)Branch7445:0.012715)Branch7628:0.0067548)Branch7743:0.011123)Branch7894:0.03502,(4955-EPI_ISL_2187996_cl7_P.4_2021-05-03:0.56026,4965-EPI_ISL_2188007_cl7_P.4_2021-05-04:0.70394)Branch8162:0.010759)Branch8259:0.0018062)Branch8269:0.017649,(((7218-EPI_ISL_2385519_cl3_P.1_2021-05-01:0.47936,7312-EPI_ISL_2385708_cl3_P.1_2021-04-27:0.4443)Branch7858:0.046175,((7324-EPI_ISL_2385734_cl3_P.1_2021-04-26:0.44565,(4866-EPI_ISL_2187895_cl3_P.1_2021-03-16:0.47845,5379-EPI_ISL_2222894_cl3_P.1_2021-03-15:0.35684)Branch6949:0.081527)Branch8133:0.01922,(((3515-EPI_ISL_1966738_cl3_P.1_2021-04-14:0.4798,4952-EPI_ISL_2187992_cl3_P.1_2021-05-03:0.32044)Branch7702:0.04277,((4899-EPI_ISL_2187931_cl3_P.1_2021-04-01:0.35753,(6335-EPI_ISL_2345166_cl3_P.1_2021-04-26:0.45233,(4831-EPI_ISL_2187852_cl3_P.1_2021-03-05:0.18521,4858-EPI_ISL_2187884_cl3_P.1_2021-03-15:0.28823)Branch6293:0.087013)Branch7481:0.047158)Branch8111:0.0085379,((2772-EPI_ISL_1858580_cl3_P.1_2021-04-15:0.41155,(5954-EPI_ISL_2344642_cl3_P.1_2021-04-14:0.29217,6585-EPI_ISL_2345458_cl3_P.1_2021-03-22:0.24203)Branch7364:0.029778)Branch7772:0.028901,((2465-EPI_ISL_1795227_cl3_P.1_2021-03-22:0.22305,2532-EPI_ISL_1795299_cl3_P.1_2021-03-22:0.29217)Branch7183:0.063201,(7207-EPI_ISL_2385499_cl3_P.1_2021-05-03:0.34752,((4810-EPI_ISL_2187822_cl3_P.1_2021-02-26:0.24791,(4851-EPI_ISL_2187874_cl3_P.1_2021-03-10:0.2615,4865-EPI_ISL_2187894_cl3_P.1_2021-03-16:0.27559)Branch7367:0.02449)Branch7744:0.0093224,(1122-EPI_ISL_1261690_cl3_P.1_2021-01-11:0.30103,4834-EPI_ISL_2187855_cl3_P.1_2021-03-08:0.31372)Branch7809:0.0034113)Branch7860:0.0037941)Branch7913:0.012082)Branch8064:0.0069974)Branch8137:0.0073276)Branch8174:0.0029463)Branch8193:0.0060736,((7333-EPI_ISL_2385748_cl3_P.1_2021-04-26:0.35782,(7198-EPI_ISL_2385486_cl3_P.1_2021-04-29:0.36232,7326-EPI_ISL_2385737_cl3_P.1_2021-04-26:0.37652)Branch7526:0.039736)Branch8072:0.016023,((7279-EPI_ISL_2385638_cl3_P.1_2021-05-05:0.41454,(3840-EPI_ISL_1967149_cl3_P.1_2021-04-05:0.39229,5950-EPI_ISL_2344636_cl3_P.1_2021-04-16:0.32205)Branch7270:0.053118)Branch8057:0.011242,(4127-EPI_ISL_2017300_cl3_P.1_2021-02-15:0.31064,((4971-EPI_ISL_2188013_cl15_P.4_2021-05-04:0.14968,4977-EPI_ISL_2188019_cl15_P.4_2021-05-05:0.14523)Branch4920:0.22969,(4158-EPI_ISL_2017375_cl15_P.4_2021-04-19:0.30531,4163-EPI_ISL_2017393_cl15_P.4_2021-03-31:0.28559)Branch7467:0.013484)Branch7663:0.029934)Branch8067:0.009262)Branch8152:0.0076301)Branch8195:0.0057578)Branch8256:0.0033086)Branch8272:0.0073537)Branch8339:0.0044942,(((((4801-EPI_ISL_2187811_cl15_P.4_2021-02-23:0.30737,4842-EPI_ISL_2187865_cl3_P.1_2021-03-08:0.37054)Branch6603:0.12211,(2115-EPI_ISL_1664127_cl3_P.1_2021-03-26:0.51145,((4902-EPI_ISL_2187934_cl3_P.1_2021-03-31:0.46705,(7134-EPI_ISL_2348599_cl15_P.4_2021-02-19:0.33523,(4155-EPI_ISL_2017362_cl3_P.1_2021-04-07:0.32477,4924-EPI_ISL_2187959_cl7_P.4_2021-04-07:0.32419)Branch5215:0.1419)Branch6727:0.030144)Branch7132:0.046956,(4907-EPI_ISL_2187939_cl3_P.1_2021-04-01:0.55807,(4806-EPI_ISL_2187817_cl15_P.4_2021-02-24:0.15489,4835-EPI_ISL_2187856_cl3_P.1_2021-03-08:0.13195)Branch4425:0.32541)Branch7776:0.0041129)Branch7838:0.022186)Branch8132:0.013031)Branch8239:0.0058771,(((7299-EPI_ISL_2385675_cl3_P.1_2021-04-26:0.52628,7322-EPI_ISL_2385730_cl3_P.1_2021-04-25:0.6354)Branch6724:0.037418,(2835-EPI_ISL_1858816_cl3_P.1_2021-03-24:0.39834,7244-EPI_ISL_2385575_cl3_P.1_2021-05-05:0.47413)Branch6738:0.036744)Branch7219:0.076544,(((7314-EPI_ISL_2385711_cl3_P.1_2021-04-26:0.77566,((4159-EPI_ISL_2017376_cl15_P.4_2021-04-15:0.18558,4927-EPI_ISL_2187963_cl3_P.1_2021-04-08:0.21864)Branch4385:0.2802,(8695-EPI_ISL_984620_cl3_P.1_2021-02-03:0.27663,8696-EPI_ISL_984621_cl3_P.1_2021-02-03:0.30744)Branch5396:0.13224)Branch6886:0.022666)Branch7192:0.05922,(4192-EPI_ISL_2017474_cl3_P.1_2021-04-04:0.51561,6139-EPI_ISL_2344899_cl3_P.1_2021-04-22:0.4919)Branch7865:0.01653)Branch8081:0.01315,((2801-EPI_ISL_1858682_cl3_P.1_2021-04-15:0.55666,7141-EPI_ISL_2348611_cl3_P.1_2021-05-12:0.66119)Branch7528:0.038795,(2159-EPI_ISL_1664194_cl3_P.1_2021-03-27:0.54198,7144-EPI_ISL_2348615_cl3_P.1_2021-05-13:0.59916)Branch7891:0.014773)Branch8085:0.012211)Branch8190:0.0057197)Branch8254:0.0035625)Branch8271:0.0031591,(((4157-EPI_ISL_2017372_cl15_P.4_2021-04-23:0.35052,4976-EPI_ISL_2188018_cl3_P.1_2021-05-04:0.36262)Branch6598:0.11074,((2470-EPI_ISL_1795232_cl3_P.1_2021-03-23:0.28787,6590-EPI_ISL_2345464_cl3_P.1_2021-03-23:0.28225)Branch5422:0.16744,(4178-EPI_ISL_2017451_cl3_P.1_2021-04-04:0.47059,4179-EPI_ISL_2017452_cl3_P.1_2021-03-22:0.2819)Branch6596:0.068685)Branch7551:0.043721)Branch8146:0.018428,((516-EPI_ISL_1164971_cl3_P.1_2021-02-05:0.48507,(7319-EPI_ISL_2385725_cl3_P.1_2021-04-26:0.37801,(4982-EPI_ISL_2188027_cl3_P.1_2021-05-08:0.19663,5385-EPI_ISL_2222918_cl3_P.1_2021-05-08:0.26592)Branch4900:0.25415)Branch7756:0.036643)Branch8177:0.0089273,(((((4914-EPI_ISL_2187947_cl3_P.1_2021-04-05:0.17307,(4885-EPI_ISL_2187917_cl7_P.4_2021-03-30:0.14792,4890-EPI_ISL_2187922_cl7_P.4_2021-03-30:0.1188)Branch4334:0.070225)Branch4653:0.26071,(4857-EPI_ISL_2187883_cl7_P.4_2021-03-15:0.34814,(4919-EPI_ISL_2187953_cl7_P.4_2021-04-06:0.21191,(4934-EPI_ISL_2187970_cl7_P.4_2021-04-09:0.31554,(4877-EPI_ISL_2187908_cl7_P.4_2021-03-18:0.25048,(4845-EPI_ISL_2187868_cl7_P.4_2021-03-09:0.20506,(4814-EPI_ISL_2187828_cl7_P.4_2021-03-01:0.13371,4892-EPI_ISL_2187924_cl7_P.4_2021-03-31:0.18415)Branch5736:0.02207)Branch5977:0.019952)Branch6231:0.025729)Branch6559:0.015794)Branch6762:0.018655)Branch7008:0.029333)Branch7440:0.033438,(4874-EPI_ISL_2187904_cl7_P.4_2021-03-17:0.57375,4915-EPI_ISL_2187948_cl3_P.1_2021-04-05:0.55779)Branch7782:0.0085655)Branch7918:0.01404,((4161-EPI_ISL_2017389_cl15_P.4_2021-04-20:0.47359,(4839-EPI_ISL_2187862_cl3_P.1_2021-03-08:0.32808,4853-EPI_ISL_2187876_cl3_P.1_2021-03-10:0.33346)Branch6427:0.022911)Branch6726:0.086098,(((4916-EPI_ISL_2187949_cl7_P.4_2021-04-05:0.2769,4940-EPI_ISL_2187976_cl3_P.1_2021-04-09:0.23093)Branch5355:0.087603,(4144-EPI_ISL_2017329_cl3_P.1_2021-04-13:0.44195,5375-EPI_ISL_2222885_cl3_P.1_2021-02-22:0.28908)Branch5881:0.041937)Branch6349:0.095113,((4184-EPI_ISL_2017463_cl3_P.1_2021-04-13:0.38394,(4869-EPI_ISL_2187899_cl3_P.1_2021-03-16:0.30272,4876-EPI_ISL_2187907_cl3_P.1_2021-03-18:0.34155)Branch7184:0.012674)Branch7363:0.014601,(4972-EPI_ISL_2188014_cl3_B.1.617.1_2021-05-04:0.38616,(4150-EPI_ISL_2017342_cl3_P.1_2021-04-15:0.31118,(4838-EPI_ISL_2187861_cl3_P.1_2021-03-08:0.20668,(4147-EPI_ISL_2017334_cl3_P.1_2021-04-14:0.14622,4818-EPI_ISL_2187832_cl3_P.1_2021-03-02:0.12428)Branch6313:0.018277)Branch6547:0.037657)Branch7062:0.025158)Branch7406:0.010542)Branch7568:0.0066593)Branch7668:0.020927)Branch7965:0.011376)Branch8092:0.014009,((5986-EPI_ISL_2344698_cl3_P.1_2021-04-06:0.43851,((4762-EPI_ISL_2187754_cl3_P.1_2021-01-29:0.36226,4897-EPI_ISL_2187929_cl3_P.1_2021-03-31:0.35696)Branch7785:0.010035,(4188-EPI_ISL_2017468_cl3_P.1_2021-02-18:0.39023,(4908-EPI_ISL_2187941_cl3_P.1_2021-04-01:0.3221,((4905-EPI_ISL_2187937_cl3_P.1_2021-04-01:0.28266,7049-EPI_ISL_2345991_cl3_P.1_2021-04-07:0.23901)Branch7534:0.010018,(4828-EPI_ISL_2187847_cl3_P.1_2021-03-04:0.28242,(((4785-EPI_ISL_2187787_cl3_P.1_2021-02-12:0.13229,4855-EPI_ISL_2187880_cl3_P.1_2021-03-11:0.17853)Branch6272:0.075794,(4769-EPI_ISL_2187762_cl3_P.1_2021-02-03:0.22583,(4153-EPI_ISL_2017345_cl3_P.1_2021-04-15:0.20986,(4816-EPI_ISL_2187830_cl3_P.1_2021-03-02:0.18418,(((4782-EPI_ISL_2187784_cl3_P.1_2021-02-11:0,4789-EPI_ISL_2187792_cl3_P.1_2021-02-16:0)Branch5207:0.062808,(4775-EPI_ISL_2187771_cl3_P.1_2021-02-05:0,4799-EPI_ISL_2187807_cl3_P.1_2021-02-22:0)Branch5294:0.052415)Branch5896:0.05132,(4783-EPI_ISL_2187785_cl3_P.1_2021-02-11:0.092576,4826-EPI_ISL_2187842_cl3_P.1_2021-03-03:0.076058)Branch5951:0.046061)Branch6543:0.023542)Branch6861:0.016121)Branch7094:0.012428)Branch7272:0.0031249)Branch7305:0.011686,(4744-EPI_ISL_2187733_cl3_P.1_2021-01-21:0.20272,4804-EPI_ISL_2187815_cl3_P.1_2021-02-24:0.22663)Branch7411:0.0046771)Branch7490:0.0071224)Branch7588:0.0051355)Branch7669:0.0048452)Branch7745:0.0094358)Branch7863:0.005519)Branch7926:0.0081414)Branch8055:0.013291,((7329-EPI_ISL_2385741_cl3_P.1_2021-04-27:0.47593,(2846-EPI_ISL_1858856_cl3_P.1_2021-03-25:0.30924,7228-EPI_ISL_2385535_cl3_P.1_2021-05-04:0.31398)Branch7502:0.039392)Branch8054:0.0062813,((4837-EPI_ISL_2187859_cl3_P.1_2021-03-08:0.49281,(4958-EPI_ISL_2187999_cl3_P.1_2021-05-03:0.30366,7274-EPI_ISL_2385632_cl3_P.1_2021-05-05:0.39908)Branch6731:0.087203)Branch7967:0.0077601,((4194-EPI_ISL_2017477_cl3_P.1_2021-03-29:0.4052,(2879-EPI_ISL_1858984_cl3_P.1_2021-03-25:0.34607,(4896-EPI_ISL_2187928_cl3_P.1_2021-03-31:0.39783,(4917-EPI_ISL_2187950_cl3_P.1_2021-04-06:0.15899,4944-EPI_ISL_2187980_cl3_P.1_2021-04-09:0.21373)Branch4662:0.21526)Branch6859:0.034866)Branch7345:0.038113)Branch7898:0.010008,((4145-EPI_ISL_2017331_cl3_P.1_2021-04-14:0.33614,4981-EPI_ISL_2188024_cl3_P.1_2021-05-05:0.39213)Branch7280:0.047204,((2106-EPI_ISL_1664113_cl3_P.1_2021-03-25:0.21131,(7197-EPI_ISL_2385485_cl3_P.1_2021-04-30:0.16299,(7185-EPI_ISL_2385469_cl3_P.1_2021-05-01:0.1392,7186-EPI_ISL_2385470_cl3_P.1_2021-05-01:0.15327)Branch5118:0.086572)Branch6022:0.063929)Branch6833:0.073519,((4862-EPI_ISL_2187888_cl3_P.1_2021-03-16:0.27456,4925-EPI_ISL_2187960_cl3_P.1_2021-04-07:0.29306)Branch7464:0.018559,(4903-EPI_ISL_2187935_cl3_P.1_2021-04-01:0.40552,((4121-EPI_ISL_2017285_cl3_P.1_2021-02-22:0.2697,((4941-EPI_ISL_2187977_cl3_P.1_2021-04-09:0.22796,(4893-EPI_ISL_2187925_cl3_P.1_2021-03-31:0.1337,4926-EPI_ISL_2187961_cl3_P.1_2021-04-08:0.1242)Branch6152:0.028378)Branch6508:0.03208,(4126-EPI_ISL_2017298_cl3_P.1_2021-01-15:0.18394,(4120-EPI_ISL_2017283_cl3_P.1_2021-03-12:0.16545,(4912-EPI_ISL_2187945_cl3_P.1_2021-04-01:0.096528,(4189-EPI_ISL_2017469_cl3_P.1_2021-02-18:0.061537,7323-EPI_ISL_2385733_cl3_P.1_2021-04-26:0.054444)Branch5619:0.029757)Branch5961:0.033318)Branch6378:0.013075)Branch6545:0.028952)Branch6922:0.017888)Branch7181:0.017358,(4143-EPI_ISL_2017328_cl3_P.1_2021-04-13:0.29883,4942-EPI_ISL_2187978_cl3_P.1_2021-04-09:0.35256)Branch7191:0.016167)Branch7418:0.01457)Branch7630:0.0052972)Branch7723:0.0099309)Branch7862:0.0083374)Branch7970:0.0046801)Branch8050:0.002852)Branch8066:0.0040159)Branch8093:0.0071992)Branch8161:0.0070956)Branch8207:0.005547)Branch8260:0.0039918)Branch8281:0.0016895)Branch8287:0.0046019,(((5755-EPI_ISL_2295404_cl3_P.1_2021-04-14:0.23848,5757-EPI_ISL_2295408_cl3_P.1_2021-04-14:0.27796)Branch4496:0.219,(5760-EPI_ISL_2295435_cl3_P.1_2021-05-11:0.38541,5766-EPI_ISL_2295451_cl3_P.1_2021-05-14:0.42293)Branch5938:0.038213)Branch6372:0.1495,(7316-EPI_ISL_2385713_cl3_P.1_2021-04-29:0.55325,((7340-EPI_ISL_2385757_cl3_P.1_2021-04-26:0.43019,(2854-EPI_ISL_1858898_cl3_P.1_2021-03-25:0.42825,(2817-EPI_ISL_1858738_cl3_P.1_2021-04-14:0.3749,(4425-EPI_ISL_2101663_cl3_P.1_2021-04-09:0.3724,(2825-EPI_ISL_1858777_cl3_P.1_2021-03-25:0.17406,2857-EPI_ISL_1858908_cl3_P.1_2021-03-26:0.2391)Branch4987:0.074594)Branch5698:0.027824)Branch5990:0.050347)Branch6595:0.021274)Branch6860:0.094791,(7084-EPI_ISL_2346046_cl3_P.1_2021-04-06:0.43753,(7297-EPI_ISL_2385664_cl3_P.1_2021-05-04:0.67284,(7247-EPI_ISL_2385579_cl3_P.1_2021-05-06:0.56177,(4350-EPI_ISL_2101522_cl3_P.1_2021-04-17:0.60672,7302-EPI_ISL_2385685_cl3_P.1_2021-04-28:0.28478)Branch7101:0.040205)Branch7670:0.0079698)Branch7778:0.019626)Branch8073:0.011653)Branch8169:0.0018578)Branch8180:0.015387)Branch8320:0.0027465)Branch8341:0.0043451)Branch8367:0.0050697)Branch8415:0.005211)Branch8451:0.0025602)Branch8461:0.0062791)Branch8512:0.0021815)Branch8520:0.0055352,(((2820-EPI_ISL_1858752_cl3_P.4_2021-04-14:0.33874,(4335-EPI_ISL_2101503_cl3_P.4_2021-04-22:0.25624,7241-EPI_ISL_2385570_cl3_P.4_2021-05-06:0.24147)Branch4534:0.18434)Branch6089:0.18659,((4458-EPI_ISL_2101732_cl3_P.1_2021-04-26:0.45643,7237-EPI_ISL_2385561_cl3_P.1_2021-05-05:0.29855)Branch4636:0.24614,(2158-EPI_ISL_1664192_cl3_P.1_2021-03-26:0.34897,7238-EPI_ISL_2385562_cl3_P.1_2021-05-03:0.47957)Branch6708:0.025057)Branch7061:0.10711)Branch8430:0.015169,((4895-EPI_ISL_2187927_cl3_P.1_2021-03-31:0.52388,(7140-EPI_ISL_2348609_cl3_P.1_2021-05-10:0.45241,(4303-EPI_ISL_2101442_cl3_P.1_2021-04-21:0.34412,(4304-EPI_ISL_2101443_cl3_P.1_2021-04-11:0.34247,7234-EPI_ISL_2385549_cl3_P.1_2021-05-05:0.24035)Branch4561:0.038582)Branch4757:0.272)Branch7771:0.045588)Branch8337:0.025219,((7248-EPI_ISL_2385581_cl3_P.1_2021-05-06:0.54002,(5798-EPI_ISL_2298817_cl3_P.1_2021-02-13:0.30688,(2005-EPI_ISL_1583665_cl3_P.1_2021-02-12:0.20262,2010-EPI_ISL_1583683_cl3_P.1_2021-02-12:0.21189)Branch6630:0.048847)Branch7304:0.05956)Branch8135:0.039346,(5909-EPI_ISL_2344573_cl15_P.4_2021-04-12:0.42039,(((8524-EPI_ISL_918502_cl3_P.1_2020-12-29:0.23726,(5541-EPI_ISL_2248766_cl3_P.1_2021-01-28:0.2153,(8509-EPI_ISL_904121_cl3_P.1_2021-01-08:0.11716,(8532-EPI_ISL_918510_cl3_P.1_2021-01-07:0.12516,(8528-EPI_ISL_918506_cl3_P.1_2020-12-30:0.05969,8529-EPI_ISL_918507_cl3_P.1_2021-01-05:0.054677)Branch5592:0.040446)Branch6055:0.042908)Branch6565:0.01916)Branch6831:0.019125)Branch7096:0.05394,((2054-EPI_ISL_1625994_cl3_P.1_2021-02-26:0.29537,2656-EPI_ISL_1821204_cl3_P.1_2021-03-09:0.43283)Branch7174:0.035932,(5506-EPI_ISL_2245089_cl3_P.1_2021-02-19:0.40049,(8531-EPI_ISL_918509_cl3_P.1_2021-01-06:0.34443,(1120-EPI_ISL_1261688_cl3_P.1_2021-02-15:0.22394,(1119-EPI_ISL_1261687_cl3_P.1_2021-02-15:0.27245,1121-EPI_ISL_1261689_cl3_P.1_2021-02-15:0.33034)Branch5763:0.061669)Branch6416:0.036703)Branch6875:0.036495)Branch7387:0.021399)Branch7707:0.011574)Branch7870:0.028142,(5978-EPI_ISL_2344689_cl3_P.1_2021-03-31:0.61088,(((4166-EPI_ISL_2017408_cl15_P.4_2021-03-30:0.43655,(4165-EPI_ISL_2017407_cl3_P.1_2021-03-30:0.23525,7135-EPI_ISL_2348600_cl3_P.1_2021-02-25:0.16191)Branch5590:0.077389)Branch6449:0.057125,(8526-EPI_ISL_918504_cl3_P.1_2020-12-21:0.27593,((4164-EPI_ISL_2017395_cl15_P.4_2021-04-01:0.19097,4167-EPI_ISL_2017414_cl15_P.4_2021-03-24:0.28975)Branch5960:0.073563,(922-EPI_ISL_1213183_cl3_P.1_2021-01-29:0.19944,928-EPI_ISL_1213199_cl3_P.1_2021-01-26:0.30024)Branch6097:0.064919)Branch6848:0.012721)Branch7001:0.012032)Branch7180:0.031417,((1115-EPI_ISL_1261683_cl3_P.1_2021-01-19:0.43575,(4068-EPI_ISL_2008951_cl7_P.4_2021-04-19:0.5066,(4042-EPI_ISL_2008920_cl7_P.4_2021-04-27:0.67933,(4034-EPI_ISL_2008908_cl7_P.4_2021-04-27:0.42634,(4047-EPI_ISL_2008925_cl7_P.4_2021-04-27:0.55903,4055-EPI_ISL_2008934_cl7_P.4_2021-04-27:0.61486)Branch5758:0.02941)Branch6053:0.046845)Branch6560:0.021929)Branch6834:0.022)Branch7120:0.0072337,(217-EPI_ISL_1068248_cl3_P.1_2020-12-28:0.51686,(1883-EPI_ISL_1498916_cl10_P.1_2021-02-17:0.53065,((4478-EPI_ISL_2139505_cl3_P.1_2021-03-10:0.32985,4480-EPI_ISL_2139516_cl3_P.1_2021-03-12:0.3243)Branch6426:0.036158,(1887-EPI_ISL_1499105_cl3_P.1_2021-02-15:0.49063,(4482-EPI_ISL_2139529_cl3_P.1_2021-03-16:0.43882,((240-EPI_ISL_1068272_cl3_P.1_2021-01-12:0.3821,251-EPI_ISL_1068283_cl3_P.1_2021-01-12:0.48301)Branch6405:0.016784,((260-EPI_ISL_1068292_cl3_P.1_2021-01-06:0.37415,(125-EPI_ISL_1068156_cl3_P.1_2020-12-27:0.17295,8301-EPI_ISL_833140_cl3_P.1_2020-12-23:0.22701)Branch4697:0.19304)Branch6420:0.0079216,((235-EPI_ISL_1068267_cl3_P.1.1_2021-01-08:0.38208,237-EPI_ISL_1068269_cl3_P.1_2021-01-08:0.35592)Branch6404:0.0091317,(81-EPI_ISL_1068112_cl3_P.1_2020-12-29:0.35607,((83-EPI_ISL_1068114_cl3_P.1_2020-12-23:0.18439,126-EPI_ISL_1068157_cl3_P.1_2020-12-28:0.2727)Branch5242:0.11138,(234-EPI_ISL_1068266_cl3_P.1_2021-01-07:0.29442,(218-EPI_ISL_1068249_cl3_P.1_2020-12-22:0.30626,(252-EPI_ISL_1068284_cl3_P.1_2021-01-13:0.26825,(8300-EPI_ISL_833139_cl3_P.1_2020-12-22:0.23585,(118-EPI_ISL_1068149_cl3_P.1_2020-12-18:0.26568,((190-EPI_ISL_1068221_cl3_P.1_2020-12-21:0,236-EPI_ISL_1068268_cl3_P.1_2021-01-08:0)Branch4280:0.22,(229-EPI_ISL_1068261_cl3_P.1_2021-01-05:0.20469,(239-EPI_ISL_1068271_cl3_P.1_2021-01-11:0.15661,(((195-EPI_ISL_1068226_cl3_P.1_2020-12-23:0,212-EPI_ISL_1068243_cl3_P.1_2020-12-23:0)Branch4489:0,(230-EPI_ISL_1068262_cl3_P.1_2021-01-05:0,232-EPI_ISL_1068264_cl3_P.1_2021-01-06:0)Branch4490:0)Branch4493:0,((241-EPI_ISL_1068273_cl3_P.1_2021-01-12:0,246-EPI_ISL_1068278_cl3_P.1_2021-01-13:0)Branch4491:0,((119-EPI_ISL_1068150_cl3_P.1_2020-12-18:0,129-EPI_ISL_1068160_cl3_P.1_2020-12-29:0)Branch4487:0,(138-EPI_ISL_1068169_cl3_P.1_2020-12-28:0,167-EPI_ISL_1068198_cl3_P.1_2020-12-24:0)Branch4488:0)Branch4492:0)Branch4494:0)Branch4495:0.11368)Branch5216:0.037355)Branch5536:0.015002)Branch5674:0.016805)Branch5864:0.0048956)Branch5915:0.0048024)Branch5952:0.019697)Branch6171:0.010169)Branch6294:0.0044916)Branch6336:0.0092252)Branch6448:0.0053297)Branch6513:0.00031976)Branch6514:0.007544)Branch6602:0.010359)Branch6733:0.0072539)Branch6832:0.0038234)Branch6876:0.019945)Branch7147:0.0041478)Branch7189:0.0019212)Branch7204:0.028485)Branch7618:0.0228)Branch7962:0.020412)Branch8175:0.0097389)Branch8262:0.023587)Branch8449:0.010836)Branch8519:0.0043536)Branch8538:0.001549)Branch8543:0.0051229)Branch8580:0.004918,((((3330-EPI_ISL_1966535_cl3_P.1_2021-03-29:0.48563,7170-EPI_ISL_2385443_cl3_P.1_2021-04-30:0.54487)Branch7148:0.034442,((7317-EPI_ISL_2385716_cl3_P.1_2021-05-01:0.47786,7335-EPI_ISL_2385750_cl3_P.1_2021-04-26:0.4275)Branch6302:0.092088,(2117-EPI_ISL_1664129_cl3_P.1_2021-03-26:0.42213,(7182-EPI_ISL_2385466_cl3_P.1_2021-04-30:0.41925,7336-EPI_ISL_2385751_cl3_P.1_2021-04-26:0.43181)Branch7071:0.020923)Branch7365:0.012712)Branch7548:0.0069925)Branch7632:0.041307,((2744-EPI_ISL_1858397_cl3_P.1_2021-04-09:0.54523,(2771-EPI_ISL_1858559_cl3_P.1_2021-04-09:0.33178,(2716-EPI_ISL_1858275_cl3_P.1_2021-04-10:0.34059,2730-EPI_ISL_1858338_cl3_P.1_2021-04-09:0.3989)Branch6491:0.040235)Branch7014:0.012306)Branch7178:0.045559,(4333-EPI_ISL_2101500_cl3_P.1_2021-04-22:0.49015,((7242-EPI_ISL_2385571_cl3_P.1_2021-05-04:0.15792,7243-EPI_ISL_2385573_cl3_P.1_2021-05-04:0.18552)Branch5429:0.11224,(4334-EPI_ISL_2101501_cl3_P.1_2021-04-22:0.23979,4337-EPI_ISL_2101507_cl3_P.1_2021-04-22:0.40785)Branch6210:0.045538)Branch6787:0.044271)Branch7421:0.027624)Branch7826:0.024761)Branch8181:0.047444,((7007-EPI_ISL_2345928_cl3_P.1_2021-04-22:0.43774,7068-EPI_ISL_2346023_cl3_P.1_2021-04-08:0.52775)Branch6835:0.11187,((4430-EPI_ISL_2101675_cl3_P.1_2021-04-20:0.42674,(2735-EPI_ISL_1858350_cl3_P.1_2021-04-12:0.30911,(7199-EPI_ISL_2385488_cl3_P.1_2021-05-02:0.32415,7200-EPI_ISL_2385489_cl3_P.1_2021-05-02:0.20905)Branch5126:0.11435)Branch6333:0.019475)Branch6583:0.10332,((2157-EPI_ISL_1664191_cl3_P.1_2021-03-26:0.4212,4442-EPI_ISL_2101697_cl3_P.1_2021-04-21:0.39074)Branch5839:0.12039,(2806-EPI_ISL_1858707_cl3_P.1_2021-04-13:0.50699,2814-EPI_ISL_1858732_cl3_P.1_2021-04-14:0.51279)Branch6737:0.046195)Branch7347:0.047878)Branch8046:0.034229)Branch8412:0.026536)Branch8581:0.0046805)Branch8603:0.0023791)Branch8636:0.0029412,((((((7201-EPI_ISL_2385491_cl3_P.1_2021-04-30:0.13225,7250-EPI_ISL_2385583_cl3_P.1_2021-05-04:0.14861)Branch3976:0.46832,(5626-EPI_ISL_2249443_cl3_P.1_2021-03-06:0.68653,(5624-EPI_ISL_2249438_cl3_P.1_2021-02-23:0.47544,5625-EPI_ISL_2249439_cl10_P.1_2021-02-22:0.43663)Branch5844:0.016422)Branch6013:0.11642)Branch7488:0.079776,(4975-EPI_ISL_2188017_cl3_P.1_2021-05-04:0.79305,(7260-EPI_ISL_2385599_cl3_P.1_2021-05-05:0.31611,(7178-EPI_ISL_2385458_cl3_P.1_2021-04-28:0.18093,(2717-EPI_ISL_1858277_cl3_P.1_2021-04-10:0.21951,(4399-EPI_ISL_2101619_cl3_P.1_2021-04-26:0.080144,4400-EPI_ISL_2101620_cl3_P.1_2021-04-26:0.084451)Branch4060:0.12247)Branch4446:0.011348)Branch4512:0.083373)Branch5013:0.25149)Branch8079:0.040315)Branch8462:0.012902,((7309-EPI_ISL_2385698_cl3_P.1_2021-05-03:0.57647,((2713-EPI_ISL_1858267_cl3_P.1_2021-03-26:0.45465,4345-EPI_ISL_2101516_cl3_P.1_2021-04-22:0.55862)Branch5602:0.095614,((2107-EPI_ISL_1664116_cl3_P.1_2021-03-24:0.43539,4444-EPI_ISL_2101704_cl3_P.1_2021-04-22:0.42153)Branch5873:0.040694,((2780-EPI_ISL_1858617_cl3_P.1_2021-04-15:0.29286,4408-EPI_ISL_2101637_cl3_P.1_2021-04-21:0.27983)Branch5104:0.08855,(2113-EPI_ISL_1664124_cl3_P.1_2021-03-26:0.29189,2856-EPI_ISL_1858906_cl3_P.1_2021-03-26:0.35693)Branch5809:0.017805)Branch6015:0.026694)Branch6319:0.029606)Branch6698:0.031898)Branch7119:0.10735,((7286-EPI_ISL_2385649_cl3_P.1_2021-05-06:0.72898,(1878-EPI_ISL_1498380_cl9_P.1_2021-02-17:0.85599,((4830-EPI_ISL_2187850_cl3_P.1_2021-03-05:0.69088,(4878-EPI_ISL_2187910_cl3_P.1_2021-03-19:0.48952,(4796-EPI_ISL_2187802_cl3_P.1_2021-02-18:0.20773,5376-EPI_ISL_2222887_cl3_P.1_2021-02-23:0.23213)Branch4051:0.14125)Branch4518:0.20621)Branch6223:0.029845,(7206-EPI_ISL_2385497_cl3_P.1_2021-05-01:0.66072,(4454-EPI_ISL_2101727_cl3_P.1_2021-04-14:0.47078,(2794-EPI_ISL_1858653_cl10_P.1_2021-04-15:0.49361,7232-EPI_ISL_2385540_cl10_P.1_2021-05-04:0.50098)Branch4745:0.12255)Branch5793:0.066813)Branch6533:0.0048473)Branch6593:0.020706)Branch6856:0.069203)Branch7869:0.042635,(((5396-EPI_ISL_2227562_cl3_P.1_2021-03-15:0.10487,5397-EPI_ISL_2227563_cl3_P.1_2021-03-15:0.10939)Branch1046:0.46684,(7330-EPI_ISL_2385742_cl9_P.1_2021-04-27:0.73965,(6899-EPI_ISL_2345796_cl9_P.4_2021-04-30:0.76494,(4681-EPI_ISL_2170914_cl9_P.4_2021-03-16:0.32046,(4682-EPI_ISL_2170915_cl9_P.4_2021-03-16:0.1413,4684-EPI_ISL_2170928_cl9_P.4_2021-03-22:0.12213)Branch227:0.15381)Branch525:0.3775)Branch4093:0.15312)Branch4655:0.12409)Branch5663:0.19879,(7287-EPI_ISL_2385650_cl12_P.1.2_2021-05-07:0.76519,(((6348-EPI_ISL_2345181_cl12_P.1.2_2021-04-26:0.50678,(3368-EPI_ISL_1966580_cl12_P.1.2_2021-04-05:0.49208,(3355-EPI_ISL_1966567_cl9_P.1.2_2021-04-05:0.38973,(6423-EPI_ISL_2345280_cl12_P.1.2_2021-04-27:0.49518,((6368-EPI_ISL_2345207_cl12_P.1.2_2021-04-27:0.22589,6413-EPI_ISL_2345268_cl12_P.1.2_2021-04-28:0.25892)Branch4127:0.057876,(6930-EPI_ISL_2345828_cl12_P.1.2_2021-05-03:0.44278,(3370-EPI_ISL_1966582_cl12_P.1.2_2021-04-05:0.28972,(3255-EPI_ISL_1966448_cl12_P.1.2_2021-03-29:0.16053,(3366-EPI_ISL_1966578_cl12_P.1.2_2021-04-05:0.13392,(3369-EPI_ISL_1966581_cl12_P.1.2_2021-04-05:0.14497,3373-EPI_ISL_1966585_cl12_P.1.2_2021-04-05:0.12386)Branch3791:0.014805)Branch3819:0.054729)Branch3939:0.03852)Branch4012:0.065042)Branch4179:0.040193)Branch4294:0.028636)Branch4388:0.021629)Branch4500:0.035418)Branch4664:0.024302)Branch4827:0.089054,(5868-EPI_ISL_2308456_cl12_P.1_2021-02-26:0.33045,(5883-EPI_ISL_2308471_cl12_P.1_2021-02-26:0.38386,((5823-EPI_ISL_2308409_cl12_P.1_2021-02-26:0.29942,5885-EPI_ISL_2308473_cl12_P.1_2021-02-26:0.21271)Branch4350:0.056941,(5886-EPI_ISL_2308475_cl12_P.1.2_2021-02-26:0.45064,((5472-EPI_ISL_2241581_cl12_P.1.2_2021-02-22:0.23547,5481-EPI_ISL_2241590_cl12_P.1.2_2021-02-22:0.35528)Branch4128:0.041874,(5470-EPI_ISL_2241579_cl12_P.1.2_2021-02-22:0.20563,5480-EPI_ISL_2241589_cl12_P.1.2_2021-02-22:0.29656)Branch4140:0.038076)Branch4250:0.041984)Branch4386:0.045688)Branch4616:0.040098)Branch4852:0.025342)Branch5021:0.05815)Branch5564:0.11559,((4197-EPI_ISL_2017480_cl12_P.1.2_2021-03-06:0.65721,(4260-EPI_ISL_2086603_cl12_P.1.2_2021-03-00:0.4373,((4534-EPI_ISL_2157426_cl12_P.1.2_2021-03-09:0.4729,(5708-EPI_ISL_2274108_cl12_P.1.2_2021-03-30:0.37819,(5709-EPI_ISL_2274109_cl12_P.1.2_2021-04-01:0.3363,(4516-EPI_ISL_2157407_cl12_P.1.2_2021-03-03:0.29353,(4621-EPI_ISL_2157518_cl12_P.1.2_2021-03-27:0.27457,(435-EPI_ISL_1133124_cl12_P.1.2_2021-02-00:0.20025,(4505-EPI_ISL_2157396_cl12_P.1.2_2021-03-01:0.082241,4554-EPI_ISL_2157447_cl12_P.1.2_2021-03-10:0.077536)Branch3947:0.092211)Branch4159:0.034679)Branch4254:0.024742)Branch4335:0.022596)Branch4406:0.038236)Branch4598:0.030935)Branch4726:0.03577,(((4537-EPI_ISL_2157429_cl12_P.1.2_2021-03-09:0.32308,4581-EPI_ISL_2157474_cl12_P.1.2_2021-03-12:0.3099)Branch4132:0.092174,(4513-EPI_ISL_2157404_cl12_P.1.2_2021-03-02:0.33914,(((4580-EPI_ISL_2157473_cl12_P.1.2_2021-03-12:0.21851,(4551-EPI_ISL_2157444_cl12_P.1.2_2021-03-09:0.11379,4556-EPI_ISL_2157449_cl12_P.1.2_2021-03-10:0.12858)Branch952:0.064884)Branch3728:0.12505,(4560-EPI_ISL_2157453_cl12_P.1.2_2021-03-10:0.24553,(5014-EPI_ISL_2196215_cl12_P.1.2_2021-02-26:0.36247,(4536-EPI_ISL_2157428_cl12_P.1.2_2021-03-09:0.26901,4585-EPI_ISL_2157478_cl12_P.1.2_2021-03-12:0.2343)Branch3665:0.053724)Branch3809:0.03221)Branch3887:0.055123)Branch3984:0.05866,(4562-EPI_ISL_2157455_cl12_P.1.2_2021-03-10:0.49287,(4578-EPI_ISL_2157471_cl12_P.1.2_2021-03-11:0.27889,(5010-EPI_ISL_2196211_cl12_P.1.2_2021-02-24:0.27151,(5019-EPI_ISL_2196220_cl12_P.1.2_2021-02-26:0.27713,(4491-EPI_ISL_2157382_cl12_P.1.2_2021-02-24:0.19008,(4549-EPI_ISL_2157442_cl12_P.1.2_2021-03-09:0,5012-EPI_ISL_2196213_cl12_P.1.2_2021-02-24:0)Branch510:0.19077)Branch3694:0.047409)Branch3820:0.015403)Branch3857:0.058157)Branch3966:0.043109)Branch4059:0.02504)Branch4124:0.043599)Branch4241:0.05239)Branch4407:0.081461,(5715-EPI_ISL_2274115_cl12_P.1.2_2021-04-09:0.50958,(4508-EPI_ISL_2157399_cl12_P.1.2_2021-03-02:0.26212,4603-EPI_ISL_2157497_cl12_P.1.2_2021-03-18:0.38557)Branch4270:0.043787)Branch4413:0.08104)Branch4808:0.023881)Branch4944:0.15366)Branch6188:0.021956)Branch6425:0.03407,((2843-EPI_ISL_1858840_cl12_P.1.2_2021-03-25:0.64322,6974-EPI_ISL_2345874_cl12_P.1.2_2021-04-25:0.5548)Branch6115:0.046688,(3913-EPI_ISL_1967232_cl12_P.1.2_2021-04-22:0.79183,(((((2786-EPI_ISL_1858636_cl12_P.1.2_2021-04-15:0.4531,(((2146-EPI_ISL_1664171_cl12_P.1.2_2021-03-25:0.2678,(2145-EPI_ISL_1664169_cl12_P.1.2_2021-03-25:0.26091,7124-EPI_ISL_2346090_cl12_P.1.2_2021-04-15:0.20379)Branch4153:0.038693)Branch4261:0.039794,(2738-EPI_ISL_1858377_cl12_P.1.2_2021-04-08:0.35888,4306-EPI_ISL_2101450_cl12_P.1.2_2021-04-20:0.35212)Branch4364:0.01035)Branch4392:0.10441,((2143-EPI_ISL_1664166_cl12_P.1.2_2021-03-25:0.20147,2788-EPI_ISL_1858639_cl12_P.1.2_2021-04-15:0.27309)Branch4509:0.060292,(2740-EPI_ISL_1858387_cl12_P.1.2_2021-04-09:0.32693,2787-EPI_ISL_1858637_cl12_P.1.2_2021-04-15:0.31579)Branch4641:0.034184)Branch4847:0.021448)Branch4979:0.019091)Branch5156:0.033238,(3665-EPI_ISL_1966926_cl12_P.1.2_2021-04-08:0.37317,(6140-EPI_ISL_2344900_cl12_P.1.2_2021-04-22:0.26552,7122-EPI_ISL_2346088_cl12_P.1.2_2021-04-15:0.29887)Branch4856:0.046815)Branch5217:0.025665)Branch5428:0.02491,(2760-EPI_ISL_1858486_cl12_P.1.2_2021-04-12:0.63113,(4455-EPI_ISL_2101728_cl12_P.1.2_2021-04-22:0.66613,(4386-EPI_ISL_2101589_cl12_P.1.2_2021-04-23:0.30501,(2783-EPI_ISL_1858623_cl12_P.1.2_2021-04-14:0.19208,(7222-EPI_ISL_2385524_cl12_P.1.2_2021-05-03:0.18074,(7223-EPI_ISL_2385525_cl12_P.1.2_2021-05-02:0.080042,7224-EPI_ISL_2385526_cl12_P.1.2_2021-05-02:0.082583)Branch3788:0.058534)Branch3908:0.072202)Branch4062:0.12865)Branch4465:0.10993)Branch5173:0.035883)Branch5480:0.021495)Branch5712:0.028357,(6101-EPI_ISL_2344851_cl12_P.1.2_2021-04-20:0.5675,(7168-EPI_ISL_2383035_cl12_P.1.2_2021-05-17:0.50693,((2346-EPI_ISL_1795104_cl12_P.1.2_2021-04-05:0.21578,5901-EPI_ISL_2344553_cl12_P.1.2_2021-04-05:0.21461)Branch4563:0.087674,(5902-EPI_ISL_2344554_cl12_P.1.2_2021-04-03:0.27313,7166-EPI_ISL_2383033_cl12_P.1.2_2021-05-13:0.37651)Branch4937:0.023276)Branch5125:0.05389)Branch5647:0.020292)Branch5880:0.013564)Branch6028:0.02806,(((3991-EPI_ISL_2003120_cl12_P.1.2_2021-03-30:0.36576,6859-EPI_ISL_2345755_cl12_P.1.2_2021-04-28:0.38208)Branch5302:0.041497,(4879-EPI_ISL_2187911_cl12_P.1.2_2021-03-29:0.41672,(4481-EPI_ISL_2139523_cl12_P.1.2_2021-03-11:0.4227,((2785-EPI_ISL_1858633_cl12_P.1.2_2021-04-15:0.45745,(2743-EPI_ISL_1858395_cl12_P.1.2_2021-04-09:0.34343,4439-EPI_ISL_2101689_cl12_P.1.2_2021-04-26:0.21953)Branch4363:0.051945)Branch4608:0.059269,(7240-EPI_ISL_2385565_cl12_P.1.2_2021-05-05:0.43068,(7219-EPI_ISL_2385520_cl12_P.1.2_2021-05-03:0.30287,(2144-EPI_ISL_1664167_cl12_P.1.2_2021-03-25:0.15306,7255-EPI_ISL_2385588_cl12_P.1.2_2021-05-05:0.18326)Branch4237:0.063839)Branch4467:0.060965)Branch4809:0.023223)Branch4955:0.034294)Branch5253:0.027666)Branch5481:0.023804)Branch5732:0.03193,(6816-EPI_ISL_2345708_cl12_P.1.2_2021-04-29:0.52874,(4268-EPI_ISL_2086611_cl12_P.1.2_2021-04-00:0.55622,(((2461-EPI_ISL_1795223_cl12_P.1.2_2021-03-20:0.058072,6580-EPI_ISL_2345453_cl12_P.1.2_2021-03-20:0.059929)Branch4002:0.2341,(2347-EPI_ISL_1795105_cl12_P.1.2_2021-04-03:0.058075,6412-EPI_ISL_2345267_cl12_P.1.2_2021-04-27:0.058504)Branch4133:0.18161)Branch4941:0.053516,((1338-EPI_ISL_1445142_cl12_P.1.2_2021-03-08:0.3478,(2937-EPI_ISL_1966113_cl12_P.1.2_2021-03-08:0.054773,3167-EPI_ISL_1966358_cl12_P.1.2_2021-03-30:0.060103)Branch4044:0.16412)Branch4629:0.071862,((2562-EPI_ISL_1795329_cl12_P.1.2_2021-03-24:0.055417,6708-EPI_ISL_2345590_cl12_P.1.2_2021-03-24:0.063048)Branch3865:0.31081,(6822-EPI_ISL_2345715_cl12_P.1.2_2021-05-07:0.19621,6913-EPI_ISL_2345811_cl12_P.1.2_2021-05-07:0.26589)Branch4225:0.15289)Branch4943:0.018652)Branch5083:0.035197)Branch5402:0.024954)Branch5678:0.028)Branch5980:0.0083054)Branch6093:0.021981)Branch6330:0.0060451)Branch6408:0.019996)Branch6665:0.01429)Branch6838:0.0058211)Branch6917:0.0047525)Branch6976:0.08633)Branch8243:0.013072)Branch8368:0.012887)Branch8486:0.0086382)Branch8544:0.0066318,((515-EPI_ISL_1164970_cl3_P.1_2021-02-05:0.53319,6306-EPI_ISL_2345127_cl3_P.1_2021-04-25:0.71747)Branch6885:0.13108,(6321-EPI_ISL_2345146_cl15_P.4_2021-04-26:0.58231,(4183-EPI_ISL_2017456_cl3_P.1_2021-03-30:0.67025,4936-EPI_ISL_2187972_cl7_P.4_2021-04-09:0.52935)Branch6986:0.040756)Branch7582:0.086856)Branch8557:0.0043076)Branch8598:0.0053087,((((7341-EPI_ISL_2385760_cl3_P.1_2021-04-26:0.54172,(4433-EPI_ISL_2101680_cl3_P.1_2021-04-14:0.56434,4447-EPI_ISL_2101712_cl3_P.1_2021-04-26:0.51242)Branch6740:0.0039517)Branch6782:0.046734,(7332-EPI_ISL_2385745_cl3_P.1_2021-04-27:0.74791,(((4431-EPI_ISL_2101677_cl3_P.1_2021-04-14:0.34934,7343-EPI_ISL_2385764_cl3_P.1_2021-04-29:0.41565)Branch4734:0.18854,(4456-EPI_ISL_2101730_cl3_P.1_2021-04-21:0.73984,(4294-EPI_ISL_2101420_cl3_P.1_2021-04-22:0.774,(2729-EPI_ISL_1858334_cl3_P.1_2021-04-08:0.45324,2779-EPI_ISL_1858610_cl3_P.1_2021-04-13:0.5269)Branch5574:0.040589)Branch6014:0.0026646)Branch6050:0.041903)Branch6519:0.032354,(7215-EPI_ISL_2385515_cl3_P.1_2021-05-02:0.5919,(7214-EPI_ISL_2385514_cl3_P.1_2021-05-02:0.38098,(7270-EPI_ISL_2385625_cl3_P.1_2021-05-05:0.49759,(4402-EPI_ISL_2101627_cl3_P.1_2021-04-21:0.47815,7183-EPI_ISL_2385467_cl3_P.1_2021-04-29:0.36429)Branch5903:0.019382)Branch6114:0.023618)Branch6377:0.020535)Branch6633:0.022007)Branch6915:0.019897)Branch7182:0.016846)Branch7412:0.039208,((((4395-EPI_ISL_2101612_cl3_P.1_2021-04-15:0.63157,6298-EPI_ISL_2345119_cl3_P.1_2021-04-25:0.64387)Branch6113:0.042788,(4443-EPI_ISL_2101703_cl3_P.1_2021-04-21:0.42479,(2167-EPI_ISL_1664202_cl3_P.1_2021-03-27:0.37843,(2162-EPI_ISL_1664197_cl3_P.1_2021-03-27:0.231,2163-EPI_ISL_1664198_cl3_P.1_2021-03-27:0.27826)Branch5274:0.041158)Branch5690:0.0518)Branch6277:0.02774)Branch6613:0.062025,((2849-EPI_ISL_1858884_cl3_P.1_2021-03-25:0.31762,(2848-EPI_ISL_1858882_cl3_P.1_2021-03-25:0.24989,4412-EPI_ISL_2101641_cl3_P.1_2021-04-08:0.27838)Branch5405:0.0079279)Branch5489:0.1479,((2782-EPI_ISL_1858621_cl3_P.1_2021-04-14:0.39239,4348-EPI_ISL_2101519_cl3_P.1_2021-04-22:0.35403)Branch6586:0.0334,(4434-EPI_ISL_2101682_cl3_P.1_2021-04-19:0.49786,(4436-EPI_ISL_2101684_cl3_P.1_2021-04-19:0.37184,4437-EPI_ISL_2101686_cl3_P.1_2021-04-19:0.30588)Branch6154:0.050791)Branch6758:0.01959)Branch7012:0.019543)Branch7275:0.010425)Branch7420:0.019792,(2764-EPI_ISL_1858514_cl3_P.1_2021-04-10:0.32903,4342-EPI_ISL_2101513_cl3_P.1_2021-04-20:0.52889)Branch7581:0.0085768)Branch7691:0.021617)Branch8030:0.061643,(((7308-EPI_ISL_2385697_cl3_P.1_2021-05-01:0.35118,(4640-EPI_ISL_2157538_cl3_P.1_2021-04-12:0.31116,(5124-EPI_ISL_2196329_cl3_P.1_2021-04-15:0.18415,5698-EPI_ISL_2274098_cl3_P.1_2021-04-20:0.21405)Branch4049:0.11329)Branch4374:0.24919)Branch6032:0.064219,(2883-EPI_ISL_1858996_cl3_P.1_2021-03-25:0.61891,(4319-EPI_ISL_2101479_cl3_P.1_2021-04-23:0.43832,(2720-EPI_ISL_1858284_cl3_P.1_2021-04-09:0.22632,2766-EPI_ISL_1858528_cl3_P.1_2021-04-12:0.2104)Branch4296:0.14641)Branch5127:0.1288)Branch6505:0.021361)Branch6771:0.13062,((((1984-EPI_ISL_1534011_cl3_P.1_2021-03-11:0.58086,(4998-EPI_ISL_2196199_cl3_P.1_2021-03-30:0.39813,5000-EPI_ISL_2196201_cl3_P.1_2021-03-26:0.30717)Branch4389:0.13879)Branch5158:0.14657,(2811-EPI_ISL_1858721_cl3_P.1_2021-04-12:0.48244,(2851-EPI_ISL_1858892_cl3_P.1_2021-03-25:0.43036,7320-EPI_ISL_2385727_cl3_P.1_2021-04-27:0.48711)Branch5006:0.077704)Branch5731:0.064519)Branch6462:0.1042,((4477-EPI_ISL_2139500_cl3_P.1_2021-03-10:0.49959,(1980-EPI_ISL_1534007_cl3_P.1_2021-02-26:0.27573,5710-EPI_ISL_2274110_cl3_P.1_2021-03-19:0.36743)Branch4417:0.17676)Branch5450:0.16568,((5676-EPI_ISL_2274073_cl3_P.1_2021-05-03:0.7078,(4628-EPI_ISL_2157525_cl3_P.1_2021-04-06:0.48735,5048-EPI_ISL_2196251_cl3_P.1_2021-04-30:0.46112)Branch4589:0.2385)Branch6422:0.045093,((3782-EPI_ISL_1967071_cl15_P.4_2021-04-04:0.50007,((5925-EPI_ISL_2344599_cl3_P.1_2021-04-16:0.35053,(5959-EPI_ISL_2344649_cl3_P.1_2021-04-15:0.22987,6264-EPI_ISL_2345077_cl3_P.1_2021-04-26:0.31537)Branch4214:0.030874)Branch4303:0.22509,(7118-EPI_ISL_2346084_cl3_P.1_2021-04-15:0.43617,(5942-EPI_ISL_2344626_cl3_P.1_2021-04-16:0.31292,(5675-EPI_ISL_2274072_cl3_P.1_2021-05-11:0.32595,6011-EPI_ISL_2344738_cl3_P.1_2021-04-18:0.38835)Branch4423:0.021242)Branch4533:0.12227)Branch5251:0.041707)Branch5584:0.06997)Branch6238:0.060198,(((5118-EPI_ISL_2196323_cl3_P.1_2021-02-23:0.51876,7342-EPI_ISL_2385761_cl3_P.1_2021-04-26:0.48899)Branch5109:0.13025,(7006-EPI_ISL_2345927_cl3_P.1_2021-04-22:0.45442,(242-EPI_ISL_1068274_cl3_P.1_2021-01-08:0.27127,(259-EPI_ISL_1068291_cl3_P.1_2021-01-07:0.29764,(256-EPI_ISL_1068288_cl3_P.1_2021-01-05:0.25162,(244-EPI_ISL_1068276_cl3_P.1_2021-01-13:0.22848,(8521-EPI_ISL_918499_cl3_P.1_2020-12-21:0.1416,(250-EPI_ISL_1068282_cl3_P.1_2021-01-11:0.088173,(120-EPI_ISL_1068151_cl3_P.1_2020-12-21:0,257-EPI_ISL_1068289_cl3_P.1_2021-01-05:0)Branch4212:0.078721)Branch4473:0.053653)Branch4739:0.032091)Branch4939:0.030727)Branch5157:0.012122)Branch5237:0.0275)Branch5415:0.06484)Branch6052:0.01666)Branch6205:0.049242,((4552-EPI_ISL_2157445_cl3_P.1_2021-03-09:0.44071,(4986-EPI_ISL_2196187_cl3_P.1_2021-03-02:0.35812,4999-EPI_ISL_2196200_cl3_P.1_2021-03-30:0.41907)Branch4998:0.050106)Branch5358:0.13815,(((((4566-EPI_ISL_2157459_cl3_P.1_2021-03-10:0.39152,((5099-EPI_ISL_2196302_cl3_P.1_2021-04-12:0.37832,5113-EPI_ISL_2196318_cl3_P.1_2021-04-06:0.47029)Branch5532:0.061754,((1985-EPI_ISL_1534012_cl3_P.1_2021-03-13:0.43575,(4607-EPI_ISL_2157501_cl3_P.1_2021-03-20:0.54179,(4624-EPI_ISL_2157521_cl3_P.1_2021-03-29:0.37052,5648-EPI_ISL_2274044_cl3_P.1_2021-04-19:0.36932)Branch5143:0.05785)Branch5554:0.019126)Branch5717:0.030871,(5134-EPI_ISL_2196340_cl3_P.1_2021-03-31:0.52389,(5074-EPI_ISL_2196277_cl3_P.1_2021-03-15:0.50335,(4553-EPI_ISL_2157446_cl3_P.1_2021-03-09:0.37971,(5704-EPI_ISL_2274104_cl3_P.1_2021-03-09:0.35799,(1463-EPI_ISL_1464628_cl9_P.1_2021-03-11:0.2504,1496-EPI_ISL_1464661_cl3_P.1_2021-03-04:0.26176)Branch5165:0.039404)Branch5413:0.010617)Branch5518:0.030922)Branch5779:0.015539)Branch5931:0.0076055)Branch6008:0.0096719)Branch6103:0.013103)Branch6222:0.014207,(((4535-EPI_ISL_2157427_cl3_P.1_2021-03-09:0.3973,4583-EPI_ISL_2157476_cl3_P.1_2021-03-12:0.4054)Branch5186:0.072856,((4647-EPI_ISL_2157546_cl3_P.1_2021-03-12:0.34948,5034-EPI_ISL_2196235_cl3_P.1_2021-02-24:0.27809)Branch4349:0.16059,(4547-EPI_ISL_2157440_cl3_P.1_2021-03-09:0.40315,(((1977-EPI_ISL_1534004_cl9_P.1_2021-02-23:0.24142,5036-EPI_ISL_2196237_cl9_P.1_2021-02-24:0.26505)Branch4145:0.10933,(4546-EPI_ISL_2157439_cl3_P.1_2021-03-09:0.29435,((4572-EPI_ISL_2157465_cl3_P.1_2021-03-11:0.18128,4573-EPI_ISL_2157466_cl3_P.1_2021-03-11:0.14608)Branch3854:0.19068,(4569-EPI_ISL_2157462_cl3_P.1_2021-03-11:0.32321,(5027-EPI_ISL_2196228_cl3_P.1_2021-02-24:0.22742,(5017-EPI_ISL_2196218_cl3_P.1_2021-02-24:0.22139,(4561-EPI_ISL_2157454_cl3_P.1_2021-03-10:0.21543,(5011-EPI_ISL_2196212_cl3_P.1_2021-02-19:0.097613,(4574-EPI_ISL_2157467_cl3_P.1_2021-03-11:0.055894,(4563-EPI_ISL_2157456_cl3_P.1_2021-03-10:0,5015-EPI_ISL_2196216_cl3_P.1_2021-02-24:0)Branch1369:0.060733)Branch3851:0.024082)Branch3901:0.068096)Branch4032:0.04407)Branch4149:0.0019829)Branch4154:0.039439)Branch4260:0.013729)Branch4306:0.035649)Branch4421:0.017596)Branch4503:0.065151,(4490-EPI_ISL_2157381_cl3_P.1_2021-02-24:0.19957,5024-EPI_ISL_2196225_cl3_P.1_2021-02-27:0.23841)Branch4557:0.054711)Branch4844:0.017388)Branch4942:0.040312)Branch5218:0.069031)Branch5760:0.051787,((5656-EPI_ISL_2274052_cl3_P.1_2021-03-28:0.42082,(5031-EPI_ISL_2196232_cl3_P.1_2021-02-26:0.40308,5654-EPI_ISL_2274050_cl3_P.1_2021-04-18:0.35193)Branch5045:0.044288)Branch5350:0.085848,(4502-EPI_ISL_2157393_cl3_P.1_2021-03-01:0.67257,(5192-EPI_ISL_2209164_cl3_P.1_2021-04-21:0.60955,5983-EPI_ISL_2344694_cl15_P.4_2021-03-31:0.41354)Branch5537:0.03893)Branch5893:0.025061)Branch6135:0.013083)Branch6263:0.011084)Branch6379:0.0071901,(((4497-EPI_ISL_2157388_cl3_P.1_2021-02-27:0.36672,(5104-EPI_ISL_2196307_cl3_P.1_2021-03-29:0,5105-EPI_ISL_2196308_cl3_P.1_2021-04-01:0)Branch496:0.51287)Branch4595:0.091873,(1972-EPI_ISL_1533999_cl3_P.1_2021-02-18:0.28849,(1973-EPI_ISL_1534000_cl3_P.1_2021-02-19:0.12436,1974-EPI_ISL_1534001_cl3_P.1_2021-02-19:0.10497)Branch3997:0.221)Branch4760:0.055357)Branch5131:0.14689,((5087-EPI_ISL_2196290_cl3_P.1_2021-04-06:0.65592,5132-EPI_ISL_2196338_cl3_P.1_2021-03-30:0.65675)Branch5347:0.10244,(((5143-EPI_ISL_2196349_cl3_P.1_2021-03-30:0.41796,(4646-EPI_ISL_2157545_cl3_P.1_2021-04-22:0.47294,4994-EPI_ISL_2196195_cl3_P.1_2021-03-02:0.31359)Branch4297:0.040319)Branch4435:0.12528,((5007-EPI_ISL_2196208_cl3_P.1_2021-04-06:0.25019,(5002-EPI_ISL_2196203_cl3_P.1_2021-03-26:0.18394,(4641-EPI_ISL_2157539_cl3_P.1_2021-04-13:0.15289,5006-EPI_ISL_2196207_cl3_P.1_2021-04-06:0.13218)Branch3930:0.08051)Branch4100:0.035776)Branch4202:0.18506,(5043-EPI_ISL_2196245_cl9_P.1_2021-04-06:0.57989,(4543-EPI_ISL_2157436_cl3_P.1_2021-03-09:0.24973,(5112-EPI_ISL_2196317_cl3_P.1_2021-04-15:0.17367,5699-EPI_ISL_2274099_cl3_P.1_2021-04-14:0.1519)Branch3970:0.083849)Branch4172:0.15537)Branch4787:0.039569)Branch5027:0.014991)Branch5147:0.071691,(5702-EPI_ISL_2274102_cl3_P.1_2021-03-15:0.41341,(5110-EPI_ISL_2196315_cl3_P.1_2021-04-14:0.26654,5701-EPI_ISL_2274101_cl3_P.1_2021-03-09:0.25205)Branch4630:0.094572)Branch5205:0.060545)Branch5669:0.063182)Branch6276:0.011489)Branch6395:0.0056016)Branch6460:0.0021855,(((4627-EPI_ISL_2157524_cl10_P.1_2021-04-03:0.40585,(1468-EPI_ISL_1464633_cl10_P.1_2021-03-15:0.083732,(1472-EPI_ISL_1464637_cl10_P.1_2021-03-12:0,1478-EPI_ISL_1464643_cl10_P.1_2021-03-11:0)Branch1037:0.082648)Branch3824:0.33983)Branch4953:0.11483,(3214-EPI_ISL_1966407_cl10_P.4_2021-03-29:0.68184,(1989-EPI_ISL_1534016_cl10_P.1_2021-03-23:0.49093,5054-EPI_ISL_2196257_cl10_P.1_2021-03-26:0.51554)Branch5258:0.029221)Branch5455:0.042873)Branch5827:0.067628,(((((3231-EPI_ISL_1966424_cl10_P.4_2021-03-29:0.48846,3560-EPI_ISL_1966796_cl10_P.1_2021-04-15:0.46527)Branch4014:0.23232,(3968-EPI_ISL_1967295_cl7_P.4_2021-04-18:0.80746,((3141-EPI_ISL_1966328_cl3_P.1_2021-03-22:0.43387,3982-EPI_ISL_1967314_cl7_P.4_2021-04-18:0.42688)Branch4372:0.043462,((3886-EPI_ISL_1967200_cl3_P.1_2021-04-19:0.54456,(3287-EPI_ISL_1966484_cl3_P.1_2021-03-29:0.37175,(3889-EPI_ISL_1967205_cl9_P.1_2021-04-20:0.46355,3891-EPI_ISL_1967207_cl3_P.1_2021-04-20:0.38066)Branch4182:0.041065)Branch4300:0.031889)Branch4403:0.030937,(4699-EPI_ISL_2171007_cl7_P.4_2021-04-18:0.57828,(3487-EPI_ISL_1966707_cl7_P.4_2021-04-05:0.51734,(3216-EPI_ISL_1966409_cl7_P.4_2021-03-30:0.49204,3541-EPI_ISL_1966775_cl7_P.4_2021-04-11:0.45023)Branch4370:0.014852)Branch4415:0.01004)Branch4457:0.017602)Branch4544:0.0020212)Branch4555:0.037301)Branch4725:0.022221)Branch4874:0.10012,(3969-EPI_ISL_1967296_cl7_P.4_2021-04-18:0.42013,(4050-EPI_ISL_2008928_cl10_P.1_2021-04-27:0.64321,(4171-EPI_ISL_2017429_cl15_P.4_2021-03-25:0.53143,(5149-EPI_ISL_2196359_cl3_P.1_2021-03-28:0.5554,((4080-EPI_ISL_2008964_cl3_P.1_2021-04-19:0.45702,8297-EPI_ISL_833136_cl3_P.1_2020-12-29:0.38368)Branch4376:0.075039,(4072-EPI_ISL_2008955_cl3_P.1_2021-04-19:0.68619,(4074-EPI_ISL_2008957_cl3_P.1_2021-04-19:0.67519,((4059-EPI_ISL_2008940_cl10_P.4_2021-03-24:0.61052,(1133-EPI_ISL_1289960_cl7_P.4_2021-01-11:0.40697,(4077-EPI_ISL_2008961_cl7_P.4_2021-04-19:0.5018,4081-EPI_ISL_2008965_cl7_P.1.2_2021-04-19:0.61519)Branch4050:0.056416)Branch4200:0.022855)Branch4259:0.046373,((4071-EPI_ISL_2008954_cl3_P.1_2021-04-19:0.56385,(((247-EPI_ISL_1068279_cl3_P.1_2021-01-07:0.31768,(248-EPI_ISL_1068280_cl3_P.1_2021-01-06:0.38572,((5-EPI_ISL_1034306_cl3_P.1_2021-01-29:0.30366,253-EPI_ISL_1068285_cl3_P.1_2021-01-04:0.23776)Branch3828:0.03247,(128-EPI_ISL_1068159_cl3_P.1_2020-12-28:0.31184,(258-EPI_ISL_1068290_cl3_P.1_2021-01-05:0.26946,(194-EPI_ISL_1068225_cl3_P.1_2020-12-23:0.29508,(249-EPI_ISL_1068281_cl3_P.1_2021-01-06:0.26476,(79-EPI_ISL_1068110_cl3_P.1_2020-12-28:0.23637,(3-EPI_ISL_1034304_cl3_P.1_2021-01-19:0.21147,(127-EPI_ISL_1068158_cl3_P.1_2020-12-28:0.19759,(8275-EPI_ISL_811149_cl3_P.1_2020-12-30:0.13296,((191-EPI_ISL_1068222_cl3_P.1_2020-12-21:0,254-EPI_ISL_1068286_cl3_P.1_2021-01-04:0)Branch570:0,(8298-EPI_ISL_833137_cl3_P.1_2020-12-04:0,8299-EPI_ISL_833138_cl3_P.1_2020-12-21:0)Branch571:0)Branch572:0.10982)Branch994:0.049196)Branch1519:0.027765)Branch3741:0.013362)Branch3776:0.012487)Branch3798:0.0067119)Branch3808:0.016033)Branch3848:0.010636)Branch3880:0.013662)Branch3897:0.013941)Branch3925:0.0077099)Branch3941:0.092395,((((4041-EPI_ISL_2008916_cl7_P.4_2021-04-27:0.39229,(4067-EPI_ISL_2008950_cl3_P.1_2021-04-19:0.1982,4083-EPI_ISL_2008967_cl3_P.1_2021-04-19:0.25788)Branch3779:0.060059)Branch3900:0.055765,(4078-EPI_ISL_2008962_cl7_P.4_2021-04-19:0.33543,(4062-EPI_ISL_2008945_cl7_P.4_2021-04-19:0.35538,4073-EPI_ISL_2008956_cl7_P.4_2021-04-19:0.43688)Branch3902:0.014438)Branch3932:0.039407)Branch4006:0.038695,(4060-EPI_ISL_2008941_cl3_P.1_2021-03-24:0.28433,4170-EPI_ISL_2017426_cl3_P.1_2021-03-23:0.30562)Branch4013:0.035282)Branch4094:0.014287,(4075-EPI_ISL_2008958_cl3_P.1_2021-04-19:0.47298,4076-EPI_ISL_2008960_cl3_P.1_2021-04-19:0.53806)Branch4096:0.013109)Branch4134:0.0039111)Branch4146:0.011489,(4070-EPI_ISL_2008953_cl3_P.1_2021-04-19:0.54868,(4069-EPI_ISL_2008952_cl3_P.1_2021-04-19:0.21767,4079-EPI_ISL_2008963_cl3_P.1_2021-04-19:0.18047)Branch706:0.37221)Branch4161:0.0058913)Branch4178:0.03574)Branch4272:0.025963,(4954-EPI_ISL_2187995_cl3_P.1_2021-05-03:0.54841,(4063-EPI_ISL_2008946_cl3_P.1_2021-04-19:0.39567,(255-EPI_ISL_1068287_cl3_P.1_2021-01-05:0.36314,4175-EPI_ISL_2017438_cl15_P.4_2021-04-26:0.35974)Branch4215:0.01148)Branch4240:0.033741)Branch4347:0.0032916)Branch4358:0.015863)Branch4408:0.020641)Branch4501:0.014597)Branch4576:0.030524)Branch4703:0.040956)Branch4956:0.020123)Branch5103:0.013724)Branch5195:0.026613)Branch5366:0.026906)Branch5594:0.051406,((4053-EPI_ISL_2008931_cl3_P.1_2021-04-27:0.51031,((4049-EPI_ISL_2008927_cl3_P.1_2021-04-27:0.6151,((4036-EPI_ISL_2008910_cl7_P.4_2021-04-27:0.2668,4043-EPI_ISL_2008921_cl7_P.4_2021-04-27:0.22017)Branch3867:0.18742,(4044-EPI_ISL_2008922_cl7_P.4_2021-04-27:0.32152,4048-EPI_ISL_2008926_cl7_P.4_2021-04-27:0.46004)Branch4285:0.0059695)Branch4307:0.068477)Branch4590:0.089181,((4046-EPI_ISL_2008924_cl7_P.4_2021-04-27:0.61673,(4039-EPI_ISL_2008914_cl7_P.4_2021-04-27:0.68673,4082-EPI_ISL_2008966_cl7_P.4_2021-04-19:0.57215)Branch4229:0.038361)Branch4340:0.069407,(524-EPI_ISL_1164980_cl3_P.1_2021-01-18:0.60622,(((1841-EPI_ISL_1494986_cl3_P.1_2021-02-27:0.48167,(1867-EPI_ISL_1495023_cl3_P.1_2021-03-02:0.50495,(2301-EPI_ISL_1754186_cl3_P.1_2021-03-11:0.41366,((1874-EPI_ISL_1495035_cl7_P.4_2021-03-15:0.49404,((1859-EPI_ISL_1495014_cl7_P.4_2021-03-03:0.36082,1865-EPI_ISL_1495021_cl7_P.4_2021-03-03:0.2976)Branch213:0.12934,((1870-EPI_ISL_1495026_cl7_P.4_2021-03-03:0.12534,1875-EPI_ISL_1495038_cl7_P.4_2021-03-04:0.10352)Branch64:0.28477,(1864-EPI_ISL_1495020_cl7_P.4_2021-03-03:0.38676,1868-EPI_ISL_1495024_cl7_P.4_2021-03-01:0.36098)Branch243:0.082559)Branch384:0.020439)Branch417:0.0062589)Branch434:0.019558,(1869-EPI_ISL_1495025_cl7_P.4_2021-03-03:0.46009,(1863-EPI_ISL_1495019_cl3_P.1_2021-03-02:0.3665,(1854-EPI_ISL_1495005_cl3_P.1_2021-02-27:0.38694,(1846-EPI_ISL_1494994_cl3_P.1_2021-02-27:0.32543,(1860-EPI_ISL_1495015_cl3_P.1_2021-03-02:0.29454,(1857-EPI_ISL_1495011_cl7_P.4_2021-03-05:0.3143,1866-EPI_ISL_1495022_cl7_P.4_2021-03-02:0.25894)Branch237:0.035795)Branch287:0.012931)Branch307:0.02652)Branch360:0.0046035)Branch367:0.040415)Branch447:0.013537)Branch476:0.027322)Branch536:0.023131)Branch602:0.0079763)Branch623:0.01459,(1838-EPI_ISL_1494977_cl3_P.1_2021-02-26:0.56098,1850-EPI_ISL_1494998_cl3_P.1_2021-02-27:0.54729)Branch637:0.0096866)Branch664:0.29319,(4045-EPI_ISL_2008923_cl3_P.1_2021-04-27:0.60403,4051-EPI_ISL_2008929_cl7_P.4_2021-04-27:0.61905)Branch3700:0.074915)Branch3885:0.23327)Branch4502:0.027995)Branch4635:0.078179)Branch5106:0.023268)Branch5272:0.062835,((1923-EPI_ISL_1533609_cl3_P.1_2021-02-09:0.61895,(1244-EPI_ISL_1365747_cl3_P.1_2021-03-12:0.52402,4169-EPI_ISL_2017424_cl15_P.4_2021-03-26:0.57226)Branch5096:0.072848)Branch5623:0.011039,(((4052-EPI_ISL_2008930_cl7_P.4_2021-04-27:0.46393,4054-EPI_ISL_2008933_cl7_P.4_2021-04-27:0.63397)Branch4908:0.070094,(4037-EPI_ISL_2008911_cl7_P.4_2021-04-27:0.48696,((4065-EPI_ISL_2008948_cl7_P.4_2021-04-19:0.52164,(4035-EPI_ISL_2008909_cl7_P.4_2021-04-27:0.34332,4056-EPI_ISL_2008935_cl7_P.4_2021-04-27:0.32565)Branch4390:0.041889)Branch4579:0.097863,((80-EPI_ISL_1068111_cl3_P.1_2020-12-28:0.29155,231-EPI_ISL_1068263_cl3_P.1_2021-01-06:0.24913)Branch4460:0.066025,(228-EPI_ISL_1068260_cl3_P.1_2021-01-04:0.2017,(123-EPI_ISL_1068154_cl3_P.1_2020-12-23:0.16075,243-EPI_ISL_1068275_cl3_P.1_2021-01-08:0.19877)Branch4414:0.015986)Branch4479:0.062934)Branch4788:0.055872)Branch5151:0.0077527)Branch5196:0.026963)Branch5367:0.031582,(4570-EPI_ISL_2157463_cl3_P.1_2021-03-11:0.51444,5707-EPI_ISL_2274107_cl3_P.1_2021-03-15:0.47853)Branch5457:0.019148)Branch5624:0.011108)Branch5726:0.0057621)Branch5776:0.03033)Branch6076:0.035319,((5050-EPI_ISL_2196253_cl3_P.1_2021-04-26:0.61518,((4559-EPI_ISL_2157452_cl3_P.1_2021-03-10:0.56725,4598-EPI_ISL_2157492_cl3_P.1_2021-03-16:0.50079)Branch4451:0.23018,((43-EPI_ISL_1067731_cl3_P.1_2021-01-26:0.51674,(45-EPI_ISL_1067736_cl7_P.1_2021-01-23:0.15428,46-EPI_ISL_1067738_cl7_P.1_2021-01-26:0.18879)Branch1442:0.21943)Branch4138:0.10741,(42-EPI_ISL_1067728_cl3_P.1_2021-01-08:0.27256,44-EPI_ISL_1067733_cl7_P.1_2021-01-23:0.43274)Branch4290:0.052235)Branch4481:0.22292)Branch6038:0.0088511)Branch6120:0.020431,((4489-EPI_ISL_2157380_cl3_P.1_2021-02-20:0.28737,4492-EPI_ISL_2157383_cl3_P.1_2021-02-25:0.33176)Branch4247:0.31554,(((4511-EPI_ISL_2157402_cl3_P.1_2021-03-02:0.52526,((4609-EPI_ISL_2157503_cl3_P.1_2021-03-20:0.13575,(4601-EPI_ISL_2157495_cl3_P.1_2021-03-17:0.062278,5133-EPI_ISL_2196339_cl3_P.1_2021-04-03:0.055791)Branch1448:0.059963)Branch3845:0.32887,(5072-EPI_ISL_2196275_cl3_P.1_2021-03-28:0.35259,(1976-EPI_ISL_1534003_cl3_P.1_2021-02-23:0.23525,(4520-EPI_ISL_2157411_cl3_P.1_2021-03-04:0.19962,(5144-EPI_ISL_2196350_cl3_P.1_2021-03-17:0.21554,(4606-EPI_ISL_2157500_cl3_P.1_2021-03-19:0.1685,(5051-EPI_ISL_2196254_cl3_P.1_2021-03-05:0,5052-EPI_ISL_2196255_cl3_P.1_2021-03-05:0)Branch3926:0.12811)Branch4230:0.0264)Branch4309:0.01772)Branch4368:0.03123)Branch4482:0.023641)Branch4603:0.062669)Branch4940:0.02566)Branch5114:0.043696,((5135-EPI_ISL_2196341_cl3_P.1_2021-03-29:0.3742,((4509-EPI_ISL_2157400_cl3_P.1_2021-03-02:0.122,4599-EPI_ISL_2157493_cl3_P.1_2021-03-17:0.1099)Branch4034:0.10308,(4616-EPI_ISL_2157511_cl3_P.1_2021-03-24:0.25476,5129-EPI_ISL_2196335_cl3_P.1_2021-03-29:0.28114)Branch4251:0.022315)Branch4323:0.061717)Branch4587:0.11195,(4501-EPI_ISL_2157392_cl3_P.1_2021-03-01:0.30314,(5046-EPI_ISL_2196248_cl3_P.1_2021-03-30:0.3153,5053-EPI_ISL_2196256_cl3_P.1_2021-03-05:0.22599)Branch4721:0.019704)Branch4848:0.061259)Branch5249:0.023049)Branch5397:0.090284,(((5662-EPI_ISL_2274058_cl3_P.1_2021-03-27:0.29,5664-EPI_ISL_2274060_cl3_P.1_2021-04-11:0.35925)Branch4190:0.22606,(1485-EPI_ISL_1464650_cl3_P.1_2021-03-09:0.40921,(1479-EPI_ISL_1464644_cl3_P.1_2021-03-11:0.17692,1500-EPI_ISL_1464665_cl3_P.1_2021-03-02:0.26002)Branch4080:0.10715)Branch4399:0.16171)Branch5316:0.10148,(((5141-EPI_ISL_2196347_cl3_P.1_2021-03-28:0.54056,5712-EPI_ISL_2274112_cl3_P.1_2021-03-24:0.62646)Branch5926:0.0091713,((5045-EPI_ISL_2196247_cl3_P.1_2021-04-01:0.77631,((1487-EPI_ISL_1464652_cl3_P.1_2021-03-08:0,1493-EPI_ISL_1464658_cl3_P.1_2021-03-05:0)Branch3811:0.37133,(1489-EPI_ISL_1464654_cl3_P.1_2021-03-06:0.52712,((1491-EPI_ISL_1464656_cl3_P.1_2021-03-06:0.089845,1499-EPI_ISL_1464664_cl3_P.1_2021-03-03:0.11274)Branch4219:0.142,(1462-EPI_ISL_1464627_cl9_P.1_2021-03-09:0.37917,1466-EPI_ISL_1464631_cl3_P.1_2021-03-02:0.25163)Branch4480:0.061918)Branch4794:0.039069)Branch5035:0.018684)Branch5172:0.055025)Branch5572:0.04355,(5055-EPI_ISL_2196258_cl3_P.1_2021-03-14:0.62577,5724-EPI_ISL_2274125_cl3_P.1_2021-04-01:0.80968)Branch5856:0.012753)Branch5963:0.0043498)Branch6019:0.012473,((5092-EPI_ISL_2196295_cl3_P.1_2021-04-09:0.65008,5671-EPI_ISL_2274068_cl3_P.1_2021-03-29:0.5343)Branch5365:0.076189,(5713-EPI_ISL_2274113_cl3_P.1_2021-03-30:0.78004,(((1473-EPI_ISL_1464638_cl3_P.1_2021-03-12:0.61002,(1481-EPI_ISL_1464646_cl3_P.1_2021-03-10:0.39715,4168-EPI_ISL_2017419_cl15_P.4_2021-03-22:0.37614)Branch5204:0.066482)Branch5724:0.01438,((((((1530-EPI_ISL_1465210_cl3_P.1_2021-02-06:0.35333,(5065-EPI_ISL_2196268_cl3_P.1_2021-03-19:0.35826,(5122-EPI_ISL_2196327_cl3_P.1_2021-04-14:0.37538,(1515-EPI_ISL_1465189_cl3_P.1_2021-02-23:0.18871,(4620-EPI_ISL_2157515_cl3_P.1_2021-03-26:0.24283,(1532-EPI_ISL_1465213_cl3_P.1_2021-02-04:0.23885,(1524-EPI_ISL_1465202_cl3_P.1_2021-02-11:0.20851,(1522-EPI_ISL_1465199_cl3_P.1_2021-02-12:0.056331,(1534-EPI_ISL_1465216_cl3_P.1_2021-02-01:0,(1529-EPI_ISL_1465209_cl3_P.1_2021-02-07:0,1531-EPI_ISL_1465212_cl3_P.1_2021-02-05:0)Branch3945:0)Branch3946:0.060296)Branch4068:0.086943)Branch4318:0.032975)Branch4422:0.028246)Branch4556:0.010514)Branch4606:0.034966)Branch4778:0.0062902)Branch4822:0.0095928)Branch4878:0.10045,(1527-EPI_ISL_1465206_cl3_P.1_2021-02-07:0.4161,4539-EPI_ISL_2157431_cl3_P.1_2021-03-09:0.39911)Branch5393:0.021112)Branch5570:0.012024,(1084-EPI_ISL_1219134_cl3_P.1_2021-01-27:0.55916,(((((5022-EPI_ISL_2196223_cl3_P.1_2021-02-26:0.48047,5116-EPI_ISL_2196321_cl3_P.1_2021-04-05:0.42972)Branch5360:0.014925,(5711-EPI_ISL_2274111_cl3_P.1_2021-03-25:0.52989,(5070-EPI_ISL_2196273_cl3_P.1_2021-03-13:0,5071-EPI_ISL_2196274_cl3_P.1_2021-03-12:0)Branch1576:0.4452)Branch5395:0.0089167)Branch5461:0.0066839,(((5100-EPI_ISL_2196303_cl3_P.1_2021-04-12:0.47166,5147-EPI_ISL_2196353_cl3_P.1_2021-04-01:0.42884)Branch5356:0.017589,((4634-EPI_ISL_2157532_cl3_P.1_2021-04-09:0.3324,5049-EPI_ISL_2196252_cl3_P.1_2021-03-31:0.52923)Branch4985:0.067266,(4636-EPI_ISL_2157534_cl3_P.1_2021-04-09:0.49189,5033-EPI_ISL_2196234_cl3_P.1_2021-02-26:0.45477)Branch5129:0.048564)Branch5437:0.0051554)Branch5491:0.0035056,(((5735-EPI_ISL_2274137_cl3_P.1_2021-03-09:0.4522,(4612-EPI_ISL_2157507_cl3_P.1_2021-03-21:0.44381,(4608-EPI_ISL_2157502_cl3_P.1_2021-03-20:0.36298,(4514-EPI_ISL_2157405_cl3_P.1_2021-03-03:0.21127,4555-EPI_ISL_2157448_cl3_P.1_2021-03-10:0.15781)Branch4263:0.073078)Branch4541:0.11392)Branch5208:0.024694)Branch5363:0.0094235,((5067-EPI_ISL_2196270_cl3_P.1_2021-03-01:0.52185,((5678-EPI_ISL_2274076_cl3_P.1_2021-03-25:0.058094,5679-EPI_ISL_2274077_cl3_P.1_2021-03-09:0.060847)Branch1048:0.45268,(238-EPI_ISL_1068270_cl3_P.1_2021-01-11:0.40172,(4515-EPI_ISL_2157406_cl3_P.1_2021-03-03:0.19155,4579-EPI_ISL_2157472_cl3_P.1_2021-03-11:0.16106)Branch4411:0.083906)Branch4824:0.032535)Branch5014:0.035985)Branch5262:0.018977,(((5683-EPI_ISL_2274082_cl3_P.1_2021-03-02:0.30671,5684-EPI_ISL_2274083_cl3_P.1_2021-03-12:0.48661)Branch4442:0.030161,((1537-EPI_ISL_1465220_cl3_P.1_2021-01-23:0.27567,5066-EPI_ISL_2196269_cl3_P.1_2021-03-19:0.27393)Branch4246:0.076849,(5063-EPI_ISL_2196266_cl3_P.1_2021-03-10:0.34484,((1533-EPI_ISL_1465215_cl3_P.1_2021-02-03:0.063418,1535-EPI_ISL_1465217_cl3_P.1_2021-01-30:0.05321)Branch3864:0.20351,(1517-EPI_ISL_1465192_cl3_P.1_2021-02-22:0.23172,(1528-EPI_ISL_1465208_cl3_P.1_2021-02-07:0.11936,((1525-EPI_ISL_1465203_cl3_P.1_2021-02-09:0,1526-EPI_ISL_1465205_cl3_P.1_2021-02-08:0)Branch3849:0.062556,(1514-EPI_ISL_1465188_cl3_P.1_2021-02-24:0,1536-EPI_ISL_1465219_cl3_P.1_2021-01-23:0)Branch3876:0.054071)Branch3971:0.041243)Branch4061:0.079562)Branch4279:0.024112)Branch4357:0.024332)Branch4443:0.018006)Branch4532:0.011692)Branch4591:0.12713,((4064-EPI_ISL_2008947_cl3_P.1_2021-04-19:0.44497,(4592-EPI_ISL_2157486_cl3_P.1_2021-03-15:0.37119,5137-EPI_ISL_2196343_cl3_P.1_2021-04-02:0.26521)Branch4776:0.071771)Branch5241:0.013978,((5061-EPI_ISL_2196264_cl3_P.1_2021-03-08:0.34446,5691-EPI_ISL_2274090_cl3_P.1_2021-03-10:0.37729)Branch4915:0.059167,(((5064-EPI_ISL_2196267_cl3_P.1_2021-03-16:0.40596,(5718-EPI_ISL_2274119_cl3_P.1_2021-03-11:0.061844,5719-EPI_ISL_2274120_cl3_P.1_2021-03-16:0.056225)Branch3890:0.33137)Branch5064:0.026199,(4512-EPI_ISL_2157403_cl3_P.1_2021-03-02:0.4121,(4538-EPI_ISL_2157430_cl3_P.1_2021-03-09:0.3689,5117-EPI_ISL_2196322_cl3_P.1_2021-04-08:0.27327)Branch4971:0.030785)Branch5189:0.0084435)Branch5243:0.0046577,((1476-EPI_ISL_1464641_cl3_P.1_2021-03-11:0.42486,4596-EPI_ISL_2157490_cl3_P.1_2021-03-16:0.43339)Branch5170:0.013315,(((5140-EPI_ISL_2196346_cl3_P.1_2021-03-31:0.25259,(1497-EPI_ISL_1464662_cl3_P.1_2021-03-04:0.061435,1505-EPI_ISL_1464670_cl3_P.1_2021-03-02:0.055192)Branch3927:0.28421)Branch4914:0.031882,(4637-EPI_ISL_2157535_cl3_P.1_2021-04-09:0.33488,((4622-EPI_ISL_2157519_cl3_P.1_2021-03-29:0.17732,5674-EPI_ISL_2274071_cl3_P.1_2021-04-20:0.23107)Branch4456:0.097109,((4595-EPI_ISL_2157489_cl3_P.1_2021-03-16:0.22856,5658-EPI_ISL_2274054_cl3_P.1_2021-04-08:0.17401)Branch4468:0.084216,(1475-EPI_ISL_1464640_cl3_P.1_2021-03-11:0.30578,(4507-EPI_ISL_2157398_cl3_P.1_2021-03-02:0.25083,(1470-EPI_ISL_1464635_cl3_P.1_2021-03-13:0.20149,(1506-EPI_ISL_1464671_cl3_P.1_2021-03-02:0.10213,4527-EPI_ISL_2157419_cl3_P.1_2021-03-07:0.10292)Branch4359:0.050041)Branch4570:0.025052)Branch4673:0.019247)Branch4783:0.020936)Branch4913:0.0098198)Branch4966:0.0071042)Branch5012:0.014984)Branch5128:0.013294,(((5114-EPI_ISL_2196319_cl3_P.1_2021-04-06:0.086232,5119-EPI_ISL_2196324_cl3_P.1_2021-04-16:0.077988)Branch3975:0.2936,(4588-EPI_ISL_2157482_cl3_P.1_2021-03-14:0.37235,5095-EPI_ISL_2196298_cl3_P.1_2021-04-08:0.35284)Branch5130:0.0033504)Branch5149:0.0047085,((5689-EPI_ISL_2274088_cl3_P.1_2021-03-09:0.35178,5729-EPI_ISL_2274131_cl3_P.1_2021-04-12:0.36258)Branch5059:0.014088,(((5075-EPI_ISL_2196278_cl3_P.1_2021-03-27:0.32734,(5068-EPI_ISL_2196271_cl3_P.1_2021-03-14:0.1587,5736-EPI_ISL_2274138_cl3_P.1_2021-03-09:0.18838)Branch4398:0.024994)Branch4506:0.10458,(((5722-EPI_ISL_2274123_cl3_P.1_2021-04-05:0.23758,(542-EPI_ISL_1166615_cl3_P.1_2021-01-18:0.18053,5693-EPI_ISL_2274093_cl3_P.1_2021-03-02:0.24379)Branch4669:0.038784)Branch4905:0.010416,(1538-EPI_ISL_1465221_cl3_P.1_2021-01-19:0.26566,((4545-EPI_ISL_2157438_cl3_P.1_2021-03-09:0.16294,((4550-EPI_ISL_2157443_cl3_P.1_2021-03-09:0,4575-EPI_ISL_2157468_cl3_P.1_2021-03-11:0)Branch3977:0.086327,(4577-EPI_ISL_2157470_cl3_P.1_2021-03-11:0,5030-EPI_ISL_2196231_cl3_P.1_2021-02-24:0)Branch4005:0.073451)Branch4194:0.052605)Branch4354:0.11289,((4568-EPI_ISL_2157461_cl3_P.1_2021-03-11:0.22154,5115-EPI_ISL_2196320_cl3_P.1_2021-04-06:0.25284)Branch4708:0.025214,(4605-EPI_ISL_2157499_cl3_P.1_2021-03-19:0.25761,(4532-EPI_ISL_2157424_cl3_P.1_2021-03-08:0.22616,(1523-EPI_ISL_1465201_cl3_P.1_2021-02-12:0.20427,(5725-EPI_ISL_2274126_cl3_P.1_2021-03-27:0.17243,(1539-EPI_ISL_1465222_cl3_P.1_2021-01-18:0.067622,(4526-EPI_ISL_2157418_cl3_P.1_2021-03-07:0.0587,(4499-EPI_ISL_2157390_cl3_P.1_2021-02-28:0,5103-EPI_ISL_2196306_cl3_P.1_2021-03-18:0)Branch4115:0.060241)Branch4281:0.013442)Branch4330:0.055938)Branch4547:0.029783)Branch4677:0.01745)Branch4777:0.0065816)Branch4823:0.0075438)Branch4872:0.0038254)Branch4892:0.0085576)Branch4938:0.0043224)Branch4959:0.006213,(4615-EPI_ISL_2157510_cl3_P.1_2021-03-24:0.25739,5716-EPI_ISL_2274117_cl3_P.1_2021-04-09:0.27471)Branch4972:0.0034203)Branch4994:0.011824)Branch5076:0.0054734,(1520-EPI_ISL_1465196_cl3_P.1_2021-02-19:0.34078,(5731-EPI_ISL_2274133_cl3_P.1_2021-03-09:0.3286,(4582-EPI_ISL_2157475_cl3_P.1_2021-03-12:0.099561,5145-EPI_ISL_2196351_cl3_P.1_2021-04-05:0.105)Branch4137:0.2106)Branch5031:0.0087743)Branch5100:0.0036286)Branch5132:0.0058103)Branch5164:0.0021332)Branch5175:0.0051856)Branch5209:0.0071556)Branch5252:0.0028122)Branch5273:0.0044407)Branch5298:0.0046474)Branch5332:0.001398)Branch5337:0.0069876)Branch5382:0.006792)Branch5419:0.0080815,(4587-EPI_ISL_2157480_cl3_P.1_2021-03-14:0.43191,(5047-EPI_ISL_2196249_cl3_P.1_2021-04-05:0.3954,(5062-EPI_ISL_2196265_cl3_P.1_2021-02-26:0.38916,((4496-EPI_ISL_2157387_cl3_P.1_2021-02-27:0.4118,5138-EPI_ISL_2196344_cl3_P.1_2021-03-31:0.41109)Branch5299:0.0068663,((5013-EPI_ISL_2196214_cl3_P.1_2021-02-24:0.24037,5694-EPI_ISL_2274094_cl3_P.1_2021-03-01:0.2398)Branch4668:0.1018,(4992-EPI_ISL_2196193_cl3_P.1_2021-03-07:0.30678,(1981-EPI_ISL_1534008_cl3_P.1_2021-02-26:0.16873,1982-EPI_ISL_1534009_cl3_P.1_2021-02-26:0.2554)Branch4461:0.1326)Branch5222:0.013978)Branch5311:0.0053712)Branch5344:0.0070476)Branch5386:0.0021578)Branch5401:0.0073868)Branch5456:0.0041186)Branch5504:0.0022006)Branch5521:0.0012054)Branch5535:0.002062,((5732-EPI_ISL_2274134_cl3_P.1_2021-04-06:0.37792,((1488-EPI_ISL_1464653_cl3_P.1_2021-03-07:0.22474,5097-EPI_ISL_2196300_cl3_P.1_2021-04-07:0.29835)Branch4730:0.074476,(5098-EPI_ISL_2196301_cl3_P.1_2021-04-08:0.3877,(5086-EPI_ISL_2196289_cl3_P.1_2021-04-06:0.3969,(5089-EPI_ISL_2196292_cl3_P.1_2021-04-06:0.17867,(5081-EPI_ISL_2196284_cl3_P.1_2021-04-02:0.054432,5082-EPI_ISL_2196285_cl3_P.1_2021-04-02:0.063636)Branch3904:0.20226)Branch4439:0.06615)Branch4753:0.034356)Branch4958:0.036777)Branch5213:0.032749)Branch5418:0.012752,((1471-EPI_ISL_1464636_cl3_P.1_2021-03-12:0.43229,(4540-EPI_ISL_2157432_cl3_P.1_2021-03-09:0.33764,5009-EPI_ISL_2196210_cl3_P.1_2021-02-26:0.25619)Branch4694:0.082542)Branch5223:0.040776,((5123-EPI_ISL_2196328_cl3_P.1_2021-04-15:0.40097,5126-EPI_ISL_2196331_cl3_P.1_2021-04-15:0.43354)Branch4989:0.048983,((1467-EPI_ISL_1464632_cl3_P.1_2021-03-15:0.45565,1477-EPI_ISL_1464642_cl3_P.1_2021-03-11:0.26041)Branch4420:0.13798,(4495-EPI_ISL_2157386_cl3_P.1_2021-02-27:0.43736,(4525-EPI_ISL_2157416_cl3_P.1_2021-03-05:0.31366,4586-EPI_ISL_2157479_cl3_P.1_2021-03-13:0.27857)Branch4695:0.038224)Branch4929:0.038756)Branch5188:0.021832)Branch5331:0.023991)Branch5509:0.0035719)Branch5539:0.0010512)Branch5552:0.0064317,((5733-EPI_ISL_2274135_cl3_P.1_2021-03-08:0.18171,5734-EPI_ISL_2274136_cl3_P.1_2021-03-10:0.25031)Branch4027:0.32545,(4617-EPI_ISL_2157512_cl3_P.1_2021-03-24:0.53125,((4576-EPI_ISL_2157469_cl3_P.1_2021-03-11:0.15911,(4542-EPI_ISL_2157434_cl3_P.1_2021-03-09:0.089109,5032-EPI_ISL_2196233_cl3_P.1_2021-02-26:0.075112)Branch3823:0.054403)Branch3938:0.11886,(4564-EPI_ISL_2157457_cl3_P.1_2021-03-10:0.090207,5028-EPI_ISL_2196229_cl3_P.1_2021-02-24:0.074013)Branch3959:0.10748)Branch4227:0.24462)Branch5501:0.0087886)Branch5571:0.0035283)Branch5603:0.0065778)Branch5652:0.0018006)Branch5665:0.0076994,(5128-EPI_ISL_2196334_cl3_P.1.2_2021-04-21:0.47892,((4600-EPI_ISL_2157494_cl3_P.1_2021-03-17:0.35688,((1484-EPI_ISL_1464649_cl10_P.1_2021-03-10:0.23914,1502-EPI_ISL_1464667_cl10_P.1_2021-03-02:0.20754)Branch4084:0.075596,(1469-EPI_ISL_1464634_cl10_P.1_2021-03-14:0.32918,1490-EPI_ISL_1464655_cl10_P.1_2021-03-06:0.37342)Branch4234:0.020941)Branch4304:0.15822)Branch5075:0.051404,(1503-EPI_ISL_1464668_cl10_P.1_2021-03-02:0.42612,(1504-EPI_ISL_1464669_cl10_P.1_2021-03-02:0.46197,((1486-EPI_ISL_1464651_cl10_P.1_2021-03-09:0.34499,1494-EPI_ISL_1464659_cl10_P.1.2_2021-03-05:0.47585)Branch4704:0.040962,(1483-EPI_ISL_1464648_cl10_P.1_2021-03-10:0.34567,(1465-EPI_ISL_1464630_cl10_P.1_2021-03-02:0.35765,1480-EPI_ISL_1464645_cl10_P.1_2021-03-11:0.25794)Branch4775:0.0082613)Branch4830:0.020699)Branch4947:0.0067028)Branch4986:0.019919)Branch5137:0.044728)Branch5409:0.032161)Branch5693:0.00596)Branch5738:0.0046411,((5073-EPI_ISL_2196276_cl3_P.1_2021-03-26:0.55908,7313-EPI_ISL_2385709_cl3_P.1_2021-04-29:0.44277)Branch5604:0.017305,((5121-EPI_ISL_2196326_cl3_P.1_2021-04-14:0.54918,(4629-EPI_ISL_2157526_cl3_P.1_2021-04-06:0.39988,4643-EPI_ISL_2157542_cl3_P.1_2021-04-20:0.34315)Branch5016:0.01458)Branch5134:0.072816,(5057-EPI_ISL_2196260_cl3_P.1_2021-04-26:0.45103,((4541-EPI_ISL_2157433_cl3_P.1_2021-03-09:0.24104,4548-EPI_ISL_2157441_cl3_P.1_2021-03-09:0.25386)Branch4499:0.11551,(1492-EPI_ISL_1464657_cl3_P.1_2021-03-06:0.39644,((4571-EPI_ISL_2157464_cl3_P.1_2021-03-11:0.17156,5029-EPI_ISL_2196230_cl3_P.1_2021-02-26:0.19401)Branch4539:0.058686,(5677-EPI_ISL_2274074_cl3_P.1_2021-05-03:0.33621,(4498-EPI_ISL_2157389_cl3_P.1_2021-02-27:0.18124,5025-EPI_ISL_2196226_cl3_P.1_2021-02-25:0.21885)Branch4448:0.031543)Branch4604:0.045699)Branch4845:0.026399)Branch4990:0.02336)Branch5163:0.028894)Branch5348:0.038745)Branch5655:0.0099319)Branch5749:0.0034306)Branch5778:0.005577,((1482-EPI_ISL_1464647_cl3_P.1_2021-03-10:0.49474,5131-EPI_ISL_2196337_cl3_P.1_2021-03-31:0.57966)Branch5505:0.032963,((5120-EPI_ISL_2196325_cl3_P.1_2021-04-14:0.08924,5127-EPI_ISL_2196332_cl3_P.1_2021-04-15:0.07498)Branch3773:0.45223,(5142-EPI_ISL_2196348_cl3_P.1_2021-03-31:0.52385,(1501-EPI_ISL_1464666_cl3_P.1_2021-03-02:0.41241,4522-EPI_ISL_2157413_cl3_P.1_2021-03-04:0.39405)Branch4782:0.011362)Branch4866:0.10571)Branch5583:0.023847)Branch5787:0.0045859)Branch5832:0.0022851)Branch5862:0.0051986,((1474-EPI_ISL_1464639_cl3_P.1_2021-03-11:0.46375,5714-EPI_ISL_2274114_cl3_P.1_2021-03-19:0.49503)Branch5017:0.10929,(4173-EPI_ISL_2017435_cl15_P.4_2021-04-27:0.58982,((4174-EPI_ISL_2017437_cl9_P.4_2021-04-26:0.72882,(5078-EPI_ISL_2196281_cl3_P.1_2021-03-26:0.44634,5080-EPI_ISL_2196283_cl3_P.1_2021-04-02:0.50078)Branch4478:0.15737)Branch5398:0.026451,(5058-EPI_ISL_2196261_cl3_P.1_2021-04-26:0.51584,5130-EPI_ISL_2196336_cl3_P.1_2021-03-31:0.48911)Branch5534:0.011436)Branch5621:0.011214)Branch5725:0.016524)Branch5879:0.0030977)Branch5908:0.01294)Branch6034:0.0025378)Branch6059:0.0083886)Branch6136:0.0071186)Branch6199:0.0030295)Branch6230:0.0069087)Branch6304:0.0018847)Branch6317:0.0092709)Branch6421:0.0036365)Branch6463:0.0016685)Branch6484:0.011628,((4984-EPI_ISL_2196185_cl3_P.1_2021-03-01:0.32596,4985-EPI_ISL_2196186_cl3_P.1_2021-03-02:0.3007)Branch4897:0.19494,(((5035-EPI_ISL_2196236_cl3_P.1_2021-03-31:0.43418,(1987-EPI_ISL_1534014_cl3_P.1_2021-03-16:0.41415,5005-EPI_ISL_2196206_cl3_P.1_2021-04-01:0.38166)Branch5443:0.033324)Branch5748:0.059151,(1276-EPI_ISL_1402431_cl3_P.1_2021-01-07:0.39396,(4530-EPI_ISL_2157422_cl3_P.1_2021-03-08:0.37522,(4626-EPI_ISL_2157523_cl3_P.1_2021-04-02:0.26159,5669-EPI_ISL_2274066_cl3_P.1_2021-04-04:0.26308)Branch4287:0.1778)Branch5250:0.10565)Branch6176:0.015192)Branch6332:0.01404,(((4996-EPI_ISL_2196197_cl3_P.1_2021-03-31:0.39469,4997-EPI_ISL_2196198_cl3_P.1_2021-03-31:0.36716)Branch4628:0.13126,((4650-EPI_ISL_2157549_cl3_P.1_2021-04-13:0.47582,(5004-EPI_ISL_2196205_cl3_P.1_2021-03-31:0.14928,5108-EPI_ISL_2196313_cl3_P.1_2021-04-14:0.22274)Branch4075:0.17256)Branch4686:0.10026,(4639-EPI_ISL_2157537_cl3_P.1_2021-04-12:0.53692,(4638-EPI_ISL_2157536_cl3_P.1_2021-04-12:0.41762,(5003-EPI_ISL_2196204_cl3_P.1_2021-03-31:0.38581,5008-EPI_ISL_2196209_cl3_P.1_2021-04-06:0.32321)Branch4428:0.017034)Branch4505:0.083024)Branch4946:0.058981)Branch5340:0.01743)Branch5463:0.098512,((4991-EPI_ISL_2196192_cl3_P.1_2021-03-07:0.60657,(1495-EPI_ISL_1464660_cl3_P.1_2021-03-04:0.68405,(5148-EPI_ISL_2196354_cl3_P.1_2021-04-01:0.6683,(5084-EPI_ISL_2196287_cl3_P.1_2021-04-05:0.37101,5085-EPI_ISL_2196288_cl3_P.1_2021-04-04:0.49291)Branch4890:0.14803)Branch6066:0.0095161)Branch6150:0.0090424)Branch6235:0.013177,(((4503-EPI_ISL_2157394_cl3_P.1_2021-03-01:0.41349,(4488-EPI_ISL_2157379_cl3_P.1_2021-02-15:0.30737,5692-EPI_ISL_2274092_cl3_P.1_2021-02-08:0.37325)Branch4916:0.031366)Branch5135:0.11864,(4611-EPI_ISL_2157506_cl3_P.1_2021-03-21:0.6169,((5705-EPI_ISL_2274105_cl3_B.1.617.1_2021-03-09:0.26142,(4990-EPI_ISL_2196191_cl3_P.1_2021-03-04:0.28343,5703-EPI_ISL_2274103_cl3_P.1_2021-03-08:0.25275)Branch4601:0.025105)Branch4707:0.14514,((5663-EPI_ISL_2274059_cl3_P.1_2021-04-08:0.3562,(4504-EPI_ISL_2157395_cl3_P.1_2021-03-01:0.27398,4567-EPI_ISL_2157460_cl3_P.1_2021-03-11:0.26833)Branch4950:0.079594)Branch5531:0.019889,(5657-EPI_ISL_2274053_cl3_P.1_2021-04-03:0.47226,((4558-EPI_ISL_2157451_cl3_P.1_2021-03-10:0.3853,(5672-EPI_ISL_2274069_cl3_P.1_2021-04-21:0.23617,(4614-EPI_ISL_2157509_cl3_P.1_2021-03-22:0.15278,5647-EPI_ISL_2274043_cl3_P.1_2021-04-14:0.18914)Branch4613:0.029677)Branch4749:0.053474)Branch5099:0.048079,(4500-EPI_ISL_2157391_cl3_P.1_2021-03-01:0.29705,(5666-EPI_ISL_2274063_cl3_P.1_2021-04-09:0.3663,(4613-EPI_ISL_2157508_cl3_P.1_2021-03-21:0.24495,5645-EPI_ISL_2274041_cl3_P.1_2021-04-07:0.19281)Branch4993:0.029088)Branch5206:0.021761)Branch5346:0.011099)Branch5414:0.020965)Branch5609:0.010803)Branch5704:0.008163)Branch5775:0.023719)Branch6009:0.013876)Branch6147:0.012793,((4645-EPI_ISL_2157544_cl3_P.1_2021-04-20:0.54233,((445-EPI_ISL_1133135_cl3_P.1_2021-02-00:0.20683,(446-EPI_ISL_1133136_cl3_P.1_2021-02-00:0.15903,451-EPI_ISL_1133141_cl3_P.1_2021-02-00:0.12912)Branch4037:0.075573)Branch4235:0.27976,(444-EPI_ISL_1133134_cl3_P.1_2021-02-00:0.49208,(448-EPI_ISL_1133138_cl3_P.1_2021-02-00:0.43007,(450-EPI_ISL_1133140_cl3_P.1_2021-02-00:0.41314,((452-EPI_ISL_1133142_cl3_P.1_2021-02-00:0.24256,(433-EPI_ISL_1133122_cl3_P.1_2021-02-00:0.2382,(432-EPI_ISL_1133121_cl3_P.1_2021-02-00:0.12409,454-EPI_ISL_1133144_cl3_P.1_2021-02-00:0.10647)Branch4430:0.061794)Branch4722:0.028967)Branch4902:0.047529,((439-EPI_ISL_1133128_cl3_P.1_2021-02-00:0.37897,440-EPI_ISL_1133130_cl3_P.1_2021-02-00:0.23937)Branch4545:0.091805,((438-EPI_ISL_1133127_cl3_P.1_2021-02-00:0.25229,(436-EPI_ISL_1133125_cl3_P.1_2021-02-00:0.16864,(431-EPI_ISL_1133120_cl3_P.1_2021-02-00:0,443-EPI_ISL_1133133_cl3_P.1_2021-01-00:0)Branch4022:0.1329)Branch4397:0.038523)Branch4588:0.057357,(447-EPI_ISL_1133137_cl3_P.1_2021-02-00:0.31505,(437-EPI_ISL_1133126_cl3_P.1_2021-02-00:0.17891,453-EPI_ISL_1133143_cl3_P.1_2021-02-00:0.22146)Branch4477:0.044872)Branch4687:0.032132)Branch4886:0.02756)Branch5056:0.022433)Branch5219:0.020367)Branch5351:0.00018829)Branch5352:0.0053681)Branch5385:0.059375)Branch5925:0.024006)Branch6157:0.010951,((((4642-EPI_ISL_2157541_cl3_P.1_2021-04-17:0.39031,5650-EPI_ISL_2274046_cl3_P.1_2021-04-05:0.49354)Branch5122:0.11298,((5060-EPI_ISL_2196263_cl3_P.1_2021-03-10:0.49455,((5680-EPI_ISL_2274078_cl3_P.1_2021-03-12:0.23027,5681-EPI_ISL_2274079_cl3_P.1_2021-03-19:0.23754)Branch4381:0.071117,(1518-EPI_ISL_1465194_cl3_P.1_2021-02-20:0.17981,4518-EPI_ISL_2157409_cl3_P.1_2021-03-04:0.17564)Branch4546:0.035705)Branch4701:0.049496)Branch5005:0.049679,(5018-EPI_ISL_2196219_cl3_P.1_2021-02-26:0.57659,(4618-EPI_ISL_2157513_cl3_P.1_2021-03-25:0.52578,((434-EPI_ISL_1133123_cl3_P.1_2021-02-00:0.16047,441-EPI_ISL_1133131_cl3_P.1_2021-02-00:0.12768)Branch4135:0.18364,(4487-EPI_ISL_2157377_cl3_P.1_2021-03-08:0.34433,(4604-EPI_ISL_2157498_cl3_P.1_2021-03-19:0.2834,5146-EPI_ISL_2196352_cl3_P.1_2021-03-28:0.37456)Branch4638:0.023194)Branch4748:0.021758)Branch4888:0.031306)Branch5091:0.024423)Branch5264:0.0128)Branch5349:0.080486)Branch6077:0.0078041,((449-EPI_ISL_1133139_cl3_P.1_2021-02-00:0.44019,4597-EPI_ISL_2157491_cl3_P.1_2021-03-16:0.60635)Branch5578:0.056781,((4625-EPI_ISL_2157522_cl3_P.1_2021-04-02:0.54926,((4610-EPI_ISL_2157504_cl3_P.1_2021-03-20:0.46303,(5139-EPI_ISL_2196345_cl3_P.1_2021-04-04:0.33155,(4528-EPI_ISL_2157420_cl3_P.1_2021-03-07:0.22118,5001-EPI_ISL_2196202_cl3_P.1_2021-03-31:0.29273)Branch4800:0.051382)Branch5142:0.043091)Branch5412:0.055696,(5076-EPI_ISL_2196279_cl3_P.1_2021-03-26:0.48479,((((4993-EPI_ISL_2196194_cl3_P.1_2021-03-06:0.28639,5026-EPI_ISL_2196227_cl3_P.1_2021-02-27:0.28409)Branch5210:0.040894,(4533-EPI_ISL_2157425_cl3_P.1_2021-03-09:0.33708,4633-EPI_ISL_2157531_cl3_P.1_2021-04-09:0.36744)Branch5297:0.027418)Branch5507:0.016229,((1521-EPI_ISL_1465198_cl3_P.1_2021-02-18:0.32208,(1516-EPI_ISL_1465191_cl3_P.1_2021-02-23:0.24846,4602-EPI_ISL_2157496_cl3_P.1_2021-03-17:0.31486)Branch5155:0.021514)Branch5292:0.033966,(5069-EPI_ISL_2196272_cl3_P.1_2021-03-03:0.35934,(4644-EPI_ISL_2157543_cl3_P.1_2021-04-20:0.359,((1975-EPI_ISL_1534002_cl3_P.1_2021-02-23:0.062595,1983-EPI_ISL_1534010_cl3_P.1_2021-02-26:0.054727)Branch4193:0.21312,(4510-EPI_ISL_2157401_cl3_P.1_2021-03-02:0.21251,(5727-EPI_ISL_2274129_cl3_P.1_2021-03-29:0.21468,(4506-EPI_ISL_2157397_cl3_P.1_2021-03-01:0.23879,(4565-EPI_ISL_2157458_cl3_P.1_2021-03-10:0.22028,((4544-EPI_ISL_2157437_cl3_P.1_2021-03-09:0.084646,4589-EPI_ISL_2157483_cl3_P.1_2021-03-14:0.085459)Branch4497:0.040764,(442-EPI_ISL_1133132_cl3_P.1_2021-02-00:0.11452,5695-EPI_ISL_2274095_cl3_P.1_2021-03-11:0.11948)Branch4594:0.022397)Branch4679:0.024859)Branch4829:0.023397)Branch4964:0.020203)Branch5108:0.0085613)Branch5169:0.0085189)Branch5227:0.025777)Branch5392:0.0082421)Branch5454:0.0099781)Branch5553:0.011585)Branch5641:0.013577,((4557-EPI_ISL_2157450_cl3_P.1_2021-03-10:0.38324,5059-EPI_ISL_2196262_cl3_P.1_2021-04-28:0.37678)Branch5240:0.063364,(4631-EPI_ISL_2157528_cl3_P.1_2021-04-07:0.42915,(4593-EPI_ISL_2157487_cl3_P.1_2021-03-15:0.2759,(4531-EPI_ISL_2157423_cl3_P.1_2021-03-08:0.19628,5696-EPI_ISL_2274096_cl3_P.1_2021-04-07:0.24698)Branch4678:0.015665)Branch4763:0.10847)Branch5500:0.027927)Branch5740:0.0029399)Branch5765:0.013134)Branch5894:0.003253)Branch5924:0.0038648)Branch5954:0.0098007,((((4995-EPI_ISL_2196196_cl3_P.1_2021-03-02:0.37472,5700-EPI_ISL_2274100_cl3_P.1_2021-03-07:0.4109)Branch5608:0.024005,(5661-EPI_ISL_2274057_cl3_P.1_2021-04-18:0.4649,((4590-EPI_ISL_2157484_cl3_P.1_2021-03-15:0.39949,4630-EPI_ISL_2157527_cl3_P.1_2021-04-06:0.40961)Branch5558:0.016277,(5102-EPI_ISL_2196305_cl3_P.1_2021-04-20:0.37886,((5088-EPI_ISL_2196291_cl3_P.1_2021-04-06:0.27962,5096-EPI_ISL_2196299_cl3_P.1_2021-04-08:0.20182)Branch4680:0.13471,((1988-EPI_ISL_1534015_cl3_P.1_2021-03-22:0.44227,(5685-EPI_ISL_2274084_cl3_P.1_2021-03-07:0.35972,(4989-EPI_ISL_2196190_cl3_P.1_2021-03-03:0.34672,5077-EPI_ISL_2196280_cl3_P.1_2021-03-14:0.30987)Branch5048:0.04907)Branch5383:0.0051473)Branch5410:0.012192,(5706-EPI_ISL_2274106_cl3_P.1_2021-03-15:0.32757,(5106-EPI_ISL_2196310_cl3_P.1_2021-03-29:0.10019,5107-EPI_ISL_2196311_cl3_P.1_2021-03-30:0.093272)Branch4283:0.21529)Branch5460:0.0068301)Branch5533:0.0088076)Branch5607:0.004222)Branch5634:0.0064327)Branch5701:0.0037378)Branch5729:0.009988)Branch5822:0.0042567,((5723-EPI_ISL_2274124_cl3_P.1_2021-03-17:0.43477,(4635-EPI_ISL_2157533_cl3_P.1_2021-04-09:0.4443,5728-EPI_ISL_2274130_cl3_P.1_2021-03-26:0.37121)Branch5230:0.065426)Branch5741:0.011613,(4519-EPI_ISL_2157410_cl3_P.1_2021-03-04:0.44884,(4584-EPI_ISL_2157477_cl3_P.1_2021-03-12:0.42102,(4619-EPI_ISL_2157514_cl3_P.1_2021-03-25:0.36936,(4521-EPI_ISL_2157412_cl3_P.1_2021-03-04:0.34677,4524-EPI_ISL_2157415_cl3_P.1_2021-03-05:0.22372)Branch5141:0.061631)Branch5593:0.012463)Branch5703:0.008136)Branch5773:0.0081846)Branch5855:0.0013659)Branch5869:0.014497,(5660-EPI_ISL_2274056_cl3_P.1_2021-03-29:0.52679,(4632-EPI_ISL_2157530_cl3_P.1_2021-04-08:0.5166,5697-EPI_ISL_2274097_cl3_P.1_2021-03-09:0.41809)Branch5391:0.053171)Branch5872:0.014251)Branch6007:0.0053558)Branch6067:0.0052687)Branch6110:0.0035281)Branch6148:0.0076934,((4523-EPI_ISL_2157414_cl3_P.1_2021-03-05:0.46943,(3974-EPI_ISL_1967303_cl3_P.1_2021-04-18:0.52863,(5653-EPI_ISL_2274049_cl3_P.1_2021-04-17:0.53244,(5373-EPI_ISL_2221885_cl3_P.1_2021-03-04:0.36125,5659-EPI_ISL_2274055_cl3_P.1_2021-04-02:0.40663)Branch4975:0.018626)Branch5117:0.028672)Branch5315:0.081851)Branch6031:0.018155,((((5109-EPI_ISL_2196314_cl3_P.1_2021-04-14:0.33373,5111-EPI_ISL_2196316_cl3_P.1_2021-04-15:0.27548)Branch4536:0.14961,((5649-EPI_ISL_2274045_cl3_P.1_2021-04-08:0.35981,(5020-EPI_ISL_2196221_cl3_P.1_2021-02-24:0.22687,(5021-EPI_ISL_2196222_cl3_P.1_2021-02-25:0.07322,(4493-EPI_ISL_2157384_cl3_P.1_2021-02-25:0,4494-EPI_ISL_2157385_cl3_P.1_2021-02-25:0)Branch1221:0.091001)Branch3860:0.082022)Branch4018:0.19233)Branch4652:0.11067,((5652-EPI_ISL_2274048_cl3_P.1_2021-04-11:0.37661,(5665-EPI_ISL_2274061_cl3_P.1_2021-04-08:0.41311,5667-EPI_ISL_2274064_cl3_P.1_2021-04-04:0.55502)Branch4440:0.027491)Branch4577:0.11129,((5673-EPI_ISL_2274070_cl3_P.1_2021-04-19:0.34197,(5651-EPI_ISL_2274047_cl3_P.1_2021-04-14:0.33549,5670-EPI_ISL_2274067_cl3_P.1_2021-03-31:0.2877)Branch4470:0.010188)Branch4529:0.10581,(5646-EPI_ISL_2274042_cl3_P.1_2021-04-13:0.41736,(5125-EPI_ISL_2196330_cl3_P.1_2021-04-15:0.43905,(5016-EPI_ISL_2196217_cl3_P.1_2021-02-24:0.20343,5023-EPI_ISL_2196224_cl3_P.1_2021-02-24:0.17214)Branch4221:0.17801)Branch5011:0.00342)Branch5034:0.011879)Branch5133:0.015943)Branch5231:0.018192)Branch5345:0.012631)Branch5420:0.030872,(5655-EPI_ISL_2274051_cl3_P.1_2021-04-18:0.42834,(4988-EPI_ISL_2196189_cl3_P.1_2021-03-31:0.43733,(4623-EPI_ISL_2157520_cl3_P.1_2021-03-29:0.38818,5668-EPI_ISL_2274065_cl3_P.1_2021-04-19:0.39227)Branch5146:0.02604)Branch5317:0.028801)Branch5548:0.017783)Branch5702:0.042809,(((4648-EPI_ISL_2157547_cl3_P.1_2021-03-02:0.33323,(4649-EPI_ISL_2157548_cl3_P.1_2021-03-20:0.34199,((1966-EPI_ISL_1533993_cl3_P.1_2021-01-28:0,1969-EPI_ISL_1533996_cl3_P.1_2021-02-01:0)Branch3844:0.082282,(1965-EPI_ISL_1533992_cl3_P.1_2021-01-27:0.064623,1967-EPI_ISL_1533994_cl3_P.1_2021-01-28:0.0542)Branch3935:0.036914)Branch4004:0.14384)Branch4412:0.070536)Branch4729:0.13837,(1085-EPI_ISL_1219135_cl3_P.1_2021-01-27:0.3629,(1086-EPI_ISL_1219136_cl3_P.1_2021-02-15:0.26047,1986-EPI_ISL_1534013_cl3_P.1_2021-03-15:0.26965)Branch4887:0.052536)Branch5239:0.058664)Branch5692:0.038745,(5687-EPI_ISL_2274086_cl3_P.1_2021-03-20:0.50745,(5136-EPI_ISL_2196342_cl3_P.1_2021-03-31:0.47199,(1519-EPI_ISL_1465195_cl3_P.1_2021-02-19:0.19364,5688-EPI_ISL_2274087_cl3_P.1_2021-03-01:0.30727)Branch4865:0.080048)Branch5378:0.039597)Branch5720:0.034512)Branch6056:0.0060426)Branch6107:0.009993)Branch6198:0.0018045)Branch6215:0.0049583)Branch6269:0.00013413)Branch6270:0.0098515)Branch6375:0.0030531)Branch6412:0.0076329)Branch6496:0.0069585)Branch6578:0.0032554)Branch6615:0.0074377)Branch6706:0.0051015)Branch6769:0.013568)Branch6937:0.0035806)Branch6981:0.023268)Branch7282:0.039605)Branch7892:0.034385,(((((4371-EPI_ISL_2101566_cl14_P.1_2021-04-10:0.16244,4375-EPI_ISL_2101572_cl14_P.1_2021-04-10:0.19434)Branch872:0.20588,(4362-EPI_ISL_2101546_cl14_P.1_2021-04-19:0.34539,4445-EPI_ISL_2101709_cl14_P.1_2021-04-26:0.36034)Branch3794:0.032049)Branch3869:0.23734,(((3329-EPI_ISL_1966534_cl14_B.1.1.28_2021-03-29:0.48636,(2612-EPI_ISL_1795384_cl14_P.1_2021-03-21:0.059065,6533-EPI_ISL_2345406_cl14_P.1_2021-03-21:0.059401)Branch284:0.38373)Branch3747:0.21303,((2438-EPI_ISL_1795200_cl14_P.1_2021-03-21:0,6550-EPI_ISL_2345423_cl14_P.1_2021-03-21:0)Branch573:0.41277,((6238-EPI_ISL_2345044_cl14_P.1_2021-04-25:0.27018,6239-EPI_ISL_2345045_cl14_P.1_2021-04-25:0.2762)Branch1282:0.22578,((2383-EPI_ISL_1795141_cl14_P.1_2021-03-21:0,6477-EPI_ISL_2345344_cl14_P.1_2021-03-21:0)Branch293:0.44902,(6331-EPI_ISL_2345158_cl14_P.1_2021-04-26:0.39248,(2422-EPI_ISL_1795184_cl14_P.1_2021-03-21:0,6529-EPI_ISL_2345402_cl14_P.1_2021-03-21:0)Branch471:0.3344)Branch3871:0.028252)Branch3918:0.042258)Branch3994:0.052728)Branch4119:0.034495)Branch4216:0.075264,((4465-EPI_ISL_2102018_cl14_P.1_2021-03-22:0,4466-EPI_ISL_2102063_cl14_P.1_2021-03-25:0)Branch377:0.60825,(((7143-EPI_ISL_2348614_cl14_P.1_2021-05-13:0.42565,7325-EPI_ISL_2385736_cl14_P.1_2021-04-26:0.42458)Branch3909:0.091349,(3411-EPI_ISL_1966623_cl14_P.4_2021-04-04:0.45838,(3500-EPI_ISL_1966721_cl14_P.1_2021-04-05:0.2678,3502-EPI_ISL_1966723_cl14_P.4_2021-04-05:0.27921)Branch910:0.28912)Branch3998:0.044464)Branch4105:0.04127,((3337-EPI_ISL_1966544_cl14_B.1.1.28_2021-03-29:0.37249,(3570-EPI_ISL_1966809_cl14_P.4_2021-04-12:0.37911,3572-EPI_ISL_1966811_cl14_P.4_2021-04-12:0.24201)Branch3793:0.1025)Branch3995:0.061522,(3994-EPI_ISL_2003127_cl14_P.1_2021-03-31:0.42884,4745-EPI_ISL_2187734_cl14_P.1_2021-01-21:0.29908)Branch4074:0.025213)Branch4148:0.026049)Branch4224:0.030089)Branch4316:0.043525)Branch4475:0.0063208)Branch4520:0.041543,(4251-EPI_ISL_2086594_cl14_P.1_2021-03-00:0.46643,(5726-EPI_ISL_2274127_cl14_P.1_2021-04-05:0.59851,((4698-EPI_ISL_2171006_cl14_P.4_2021-04-18:0.67552,(4228-EPI_ISL_2038956_cl14_P.1_2021-03-10:0.5092,(4232-EPI_ISL_2038960_cl14_P.1_2021-03-17:0.4985,(4221-EPI_ISL_2038949_cl14_P.1_2021-02-19:0.43774,((4229-EPI_ISL_2038957_cl14_P.1_2021-01-27:0.2957,(4235-EPI_ISL_2038963_cl14_P.1_2021-02-24:0.20708,(4233-EPI_ISL_2038961_cl14_P.1_2021-02-15:0,4234-EPI_ISL_2038962_cl14_P.1_2021-02-15:0)Branch194:0.17864)Branch491:0.10148)Branch778:0.047828,((4231-EPI_ISL_2038959_cl14_P.1_2021-03-03:0.37392,(4222-EPI_ISL_2038950_cl14_P.1_2021-01-27:0.3468,(4240-EPI_ISL_2038968_cl14_P.1_2021-03-04:0.29141,(4214-EPI_ISL_2038941_cl14_P.1_2021-02-09:0.20699,(4227-EPI_ISL_2038955_cl14_P.1_2021-02-12:0.2085,(4239-EPI_ISL_2038967_cl14_P.1_2021-02-28:0.18075,(4237-EPI_ISL_2038965_cl14_P.1_2021-02-22:0.14588,(4223-EPI_ISL_2038951_cl14_P.1_2021-01-30:0,4226-EPI_ISL_2038954_cl14_P.1_2021-02-09:0)Branch127:0.12138)Branch291:0.028925)Branch344:0.016343)Branch374:0.029982)Branch431:0.042429)Branch520:0.033137)Branch607:0.031242)Branch703:0.043868,((4217-EPI_ISL_2038945_cl14_P.1_2021-02-11:0.3294,(4204-EPI_ISL_2038931_cl14_P.1_2021-02-03:0.17888,4210-EPI_ISL_2038937_cl14_P.1_2021-02-07:0.16369)Branch366:0.095977)Branch563:0.067903,((4219-EPI_ISL_2038947_cl14_P.1_2021-02-15:0.25228,(4208-EPI_ISL_2038935_cl14_P.1_2021-02-05:0.17168,4218-EPI_ISL_2038946_cl14_P.1_2021-02-16:0.21174)Branch383:0.031973)Branch441:0.093838,(4225-EPI_ISL_2038953_cl14_P.1_2021-02-02:0.27909,(4200-EPI_ISL_2038927_cl14_P.1_2021-02-14:0.25348,(4211-EPI_ISL_2038938_cl14_P.1_2021-02-08:0.23685,(4202-EPI_ISL_2038929_cl14_P.1_2021-02-18:0.23738,(4216-EPI_ISL_2038943_cl14_P.1_2021-02-09:0.20385,(4215-EPI_ISL_2038942_cl14_P.1_2021-02-09:0.18765,(4207-EPI_ISL_2038934_cl14_P.1_2021-02-02:0.079744,(((4230-EPI_ISL_2038958_cl14_P.1_2021-02-09:0,4236-EPI_ISL_2038964_cl14_P.1_2021-02-11:0)Branch173:0,(4238-EPI_ISL_2038966_cl14_P.1_2021-01-29:0,(4199-EPI_ISL_2038926_cl14_P.1_2021-01-16:0,4201-EPI_ISL_2038928_cl14_P.1_2021-02-15:0)Branch168:0)Branch174:0)Branch177:0,(((4203-EPI_ISL_2038930_cl14_P.1_2021-01-22:0,4205-EPI_ISL_2038932_cl14_P.1_2021-01-29:0)Branch169:0,(4206-EPI_ISL_2038933_cl14_P.1_2021-01-29:0,4209-EPI_ISL_2038936_cl14_P.1_2021-02-07:0)Branch170:0)Branch175:0,((4212-EPI_ISL_2038939_cl14_P.1_2021-02-08:0,4213-EPI_ISL_2038940_cl14_P.1_2021-02-08:0)Branch171:0,(4220-EPI_ISL_2038948_cl14_P.1_2021-02-21:0,4224-EPI_ISL_2038952_cl14_P.1_2021-02-01:0)Branch172:0)Branch176:0)Branch178:0)Branch179:0.084238)Branch282:0.068201)Branch398:0.028718)Branch461:0.018474)Branch502:0.0079296)Branch519:0.01905)Branch561:0.022613)Branch631:0.015465)Branch680:0.030766)Branch772:0.021494)Branch854:0.027808)Branch971:0.024565)Branch1144:0.017781)Branch1301:0.0313)Branch1619:0.11044)Branch3729:0.15481,((4517-EPI_ISL_2157408_cl14_P.1_2021-03-03:0.41153,(5720-EPI_ISL_2274121_cl14_P.1_2021-03-16:0.33936,5721-EPI_ISL_2274122_cl14_P.1_2021-03-04:0.28678)Branch3593:0.053809)Branch3782:0.076474,((4591-EPI_ISL_2157485_cl14_P.1_2021-03-15:0.40383,5056-EPI_ISL_2196259_cl14_P.1_2021-03-23:0.43823)Branch1630:0.15578,(5717-EPI_ISL_2274118_cl14_P.1_2021-03-31:0.36217,(4529-EPI_ISL_2157421_cl14_P.1_2021-03-07:0.2807,4594-EPI_ISL_2157488_cl14_P.1_2021-03-15:0.25247)Branch1034:0.087341)Branch3358:0.11679)Branch3835:0.047324)Branch3928:0.053832)Branch4030:0.063332)Branch4191:0.10088)Branch4551:0.035989)Branch4720:0.30063,(5404-EPI_ISL_2241318_cl15_P.4_2021-05-11:0.75625,5927-EPI_ISL_2344602_cl3_P.1_2021-04-15:0.85576)Branch7469:0.027751)Branch7905:0.024872)Branch8304:0.015198)Branch8466:0.018926)Branch8601:0.0051003)Branch8640:0.0018356)Branch8649:0.0034606)Branch8663:0.0038948,((4376-EPI_ISL_2101573_cl3_P.1_2021-04-24:0.54151,(3912-EPI_ISL_1967231_cl7_P.4_2021-04-22:0.56844,(4191-EPI_ISL_2017472_cl3_P.1_2021-03-24:0.53093,(4198-EPI_ISL_2017483_cl15_P.4_2021-03-25:0.44816,(4935-EPI_ISL_2187971_cl3_P.1_2021-04-09:0.45376,(5384-EPI_ISL_2222917_cl3_P.1_2021-05-12:0.57453,7136-EPI_ISL_2348603_cl3_P.1_2021-03-22:0.36976)Branch6131:0.032257)Branch6507:0.010311)Branch6631:0.048249)Branch7283:0.028309)Branch7721:0.048923)Branch8373:0.045384,(((5920-EPI_ISL_2344593_cl3_P.1_2021-04-15:0.75092,(3668-EPI_ISL_1966929_cl3_P.1_2021-04-07:0.58578,(4379-EPI_ISL_2101580_cl3_P.1_2021-04-22:0.19843,4385-EPI_ISL_2101586_cl3_P.1_2021-04-21:0.19432)Branch3990:0.44855)Branch7247:0.032487)Branch7725:0.030905,((((3170-EPI_ISL_1966361_cl7_P.4_2021-03-30:0.23925,(1929-EPI_ISL_1533695_cl3_P.1_2021-02-11:0.17239,3006-EPI_ISL_1966184_cl3_P.1_2021-03-10:0.16032)Branch5599:0.051866)Branch6202:0.045668,(2209-EPI_ISL_1731577_cl3_P.1_2021-04-03:0.42188,2213-EPI_ISL_1731581_cl3_P.1_2021-03-25:0.37748)Branch6232:0.045149)Branch6815:0.043571,(((1307-EPI_ISL_1445109_cl3_P.1_2021-03-08:0.43057,2967-EPI_ISL_1966145_cl7_P.4_2021-03-09:0.29832)Branch5734:0.053726,(1359-EPI_ISL_1445165_cl7_P.4_2021-03-05:0.3062,(1320-EPI_ISL_1445122_cl7_P.4_2021-03-08:0.33336,2991-EPI_ISL_1966169_cl15_P.4_2021-03-09:0.25746)Branch4861:0.098947)Branch5767:0.05037)Branch6339:0.056691,((5301-EPI_ISL_2209801_cl3_P.1_2021-03-28:0,5998-EPI_ISL_2344717_cl3_P.1_2021-03-28:0)Branch3889:0.47286,((3747-EPI_ISL_1967030_cl3_P.1_2021-04-07:0.35341,6996-EPI_ISL_2345911_cl3_P.1_2021-04-20:0.29944)Branch5630:0.090623,((2528-EPI_ISL_1795294_cl3_P.1_2021-03-22:0,6657-EPI_ISL_2345535_cl3_P.1_2021-03-22:0)Branch4079:0.28352,(2527-EPI_ISL_1795293_cl3_P.1_2021-03-22:0.1703,6656-EPI_ISL_2345534_cl3_P.1_2021-03-22:0.18097)Branch4593:0.14633)Branch5769:0.078272)Branch6700:0.020913)Branch6979:0.0098539)Branch7105:0.024597)Branch7477:0.05001,((3972-EPI_ISL_1967300_cl7_P.4_2021-04-18:0.1877,3973-EPI_ISL_1967302_cl7_P.4_2021-04-18:0.21106)Branch4472:0.3352,(5812-EPI_ISL_2298845_cl3_P.1_2021-03-06:0.59194,((4196-EPI_ISL_2017479_cl3_P.1_2021-02-26:0.23843,7291-EPI_ISL_2385654_cl3_P.1_2021-05-05:0.40182)Branch5906:0.092466,(5811-EPI_ISL_2298844_cl3_P.1_2021-03-02:0.27605,(5779-EPI_ISL_2298770_cl3_P.1_2021-01-29:0,5809-EPI_ISL_2298840_cl3_P.1_2021-02-27:0)Branch4553:0.18551)Branch6203:0.061665)Branch7016:0.0088337)Branch7151:0.053687)Branch7947:0.022247)Branch8185:0.0016955)Branch8201:0.056691,(((2718-EPI_ISL_1858279_cl3_P.4_2021-04-09:0.35059,4451-EPI_ISL_2101718_cl3_P.4_2021-04-25:0.43655)Branch6161:0.19855,(((4432-EPI_ISL_2101678_cl3_P.1_2021-04-14:0.55722,6311-EPI_ISL_2345135_cl3_P.1_2021-04-25:0.40562)Branch6605:0.1377,(((2878-EPI_ISL_1858981_cl3_P.1_2021-03-25:0.3064,4363-EPI_ISL_2101547_cl3_P.1_2021-04-19:0.48482)Branch5321:0.083213,(3505-EPI_ISL_1966727_cl3_P.1_2021-04-12:0.26815,3674-EPI_ISL_1966937_cl3_P.1_2021-04-05:0.30552)Branch5380:0.073922)Branch6229:0.075935,(2714-EPI_ISL_1858269_cl3_P.1_2021-04-07:0.82387,((7256-EPI_ISL_2385589_cl3_P.1_2021-05-06:0.56331,(2745-EPI_ISL_1858399_cl3_P.1_2021-04-08:0.58998,7251-EPI_ISL_2385584_cl3_P.1_2021-05-05:0.59784)Branch6348:0.012237)Branch6509:0.022596,((2868-EPI_ISL_1858954_cl3_P.1_2021-03-25:0.38923,(4403-EPI_ISL_2101630_cl3_P.1_2021-04-23:0.31222,7191-EPI_ISL_2385477_cl3_P.1_2021-05-02:0.30504)Branch4717:0.16632)Branch6324:0.031483,(5411-EPI_ISL_2241496_cl3_P.1_2020-10-01:0.37683,(5469-EPI_ISL_2241576_cl3_P.1_2021-03-01:0.41778,5479-EPI_ISL_2241588_cl3_P.1_2021-02-19:0.21753)Branch5845:0.045291)Branch6363:0.027041)Branch6715:0.0062619)Branch6784:0.020029)Branch7063:0.0098821)Branch7190:0.093832)Branch8427:0.018043,((5356-EPI_ISL_2210243_cl3_P.1_2021-04-09:0,5994-EPI_ISL_2344706_cl3_P.1_2021-04-09:0)Branch4114:0.47493,(3830-EPI_ISL_1967135_cl3_P.1_2021-04-07:0.50281,5958-EPI_ISL_2344648_cl3_P.1_2021-04-14:0.56425)Branch8077:0.034765)Branch8428:0.017287)Branch8553:0.006472)Branch8597:0.0098992,((2732-EPI_ISL_1858344_cl3_P.1_2021-04-09:0.5538,(2822-EPI_ISL_1858756_cl3_P.1_2021-04-13:0.52705,(2884-EPI_ISL_1858998_cl3_P.1_2021-03-25:0.53868,(2869-EPI_ISL_1858957_cl3_P.1_2021-03-26:0.4832,(2870-EPI_ISL_1858960_cl3_P.1_2021-03-26:0.4073,2871-EPI_ISL_1858963_cl3_P.1_2021-03-26:0.40831)Branch6228:0.0295)Branch6590:0.039106)Branch7099:0.03606)Branch7594:0.017483)Branch7855:0.07003,((((2791-EPI_ISL_1858645_cl3_P.1_2021-04-15:0.27277,4353-EPI_ISL_2101533_cl3_P.1_2021-04-21:0.40991)Branch6211:0.11103,(2108-EPI_ISL_1664117_cl3_P.1_2021-03-24:0.52628,(7226-EPI_ISL_2385533_cl3_P.1_2021-05-04:0,7227-EPI_ISL_2385534_cl3_P.1_2021-05-04:0)Branch4035:0.4025)Branch6967:0.048547)Branch7678:0.066748,(3835-EPI_ISL_1967142_cl3_P.1_2021-04-08:0.44775,(4426-EPI_ISL_2101664_cl3_P.1_2021-04-09:0.54347,5921-EPI_ISL_2344595_cl3_P.1_2021-04-16:0.58024)Branch7521:0.061344)Branch8420:0.0095897)Branch8484:0.0093217,((7262-EPI_ISL_2385601_cl3_P.1_2021-05-06:0.38268,(2826-EPI_ISL_1858779_cl3_P.1_2021-03-25:0.29485,2886-EPI_ISL_1859002_cl3_P.1_2021-03-25:0.42208)Branch6853:0.041686)Branch7426:0.092475,(((5222-EPI_ISL_2209345_cl3_P.1_2021-04-04:0,6989-EPI_ISL_2345898_cl3_P.1_2021-04-04:0)Branch4067:0.44679,(3789-EPI_ISL_1967080_cl3_P.1_2021-04-04:0.58589,5490-EPI_ISL_2241608_cl3_P.1_2021-01-24:0.36053)Branch7342:0.032887)Branch7832:0.053906,((((4311-EPI_ISL_2101464_cl3_P.1_2021-04-24:0.35417,(4330-EPI_ISL_2101497_cl3_P.1_2021-04-19:0.084553,4332-EPI_ISL_2101499_cl3_P.1_2021-04-19:0.085381)Branch4498:0.19324)Branch6146:0.098691,(2767-EPI_ISL_1858538_cl3_P.1_2021-04-12:0.31914,2768-EPI_ISL_1858540_cl3_P.1_2021-04-12:0.38666)Branch6175:0.095491)Branch7396:0.048782,(((2866-EPI_ISL_1858944_cl3_P.1_2021-03-25:0.34273,(3592-EPI_ISL_1966835_cl3_P.1_2021-04-04:0.2305,6988-EPI_ISL_2345897_cl3_P.1_2021-04-04:0.27512)Branch6334:0.0869)Branch7495:0.015713,(4381-EPI_ISL_2101582_cl3_P.1_2021-04-23:0.42524,(5912-EPI_ISL_2344585_cl3_P.1_2021-02-25:0.33522,(4338-EPI_ISL_2101508_cl3_P.1_2021-04-20:0.25245,4406-EPI_ISL_2101634_cl3_P.1_2021-04-23:0.27841)Branch6678:0.055045)Branch7415:0.0087176)Branch7545:0.01137)Branch7696:0.022075,(4407-EPI_ISL_2101636_cl3_P.1_2021-04-23:0.53136,4457-EPI_ISL_2101731_cl3_P.1_2021-04-08:0.54976)Branch7747:0.017203)Branch8022:0.0053708)Branch8083:0.028287,(((2773-EPI_ISL_1858582_cl3_P.1_2021-04-13:0.38703,7054-EPI_ISL_2345997_cl3_P.1_2021-04-07:0.39409)Branch7547:0.037759,((2739-EPI_ISL_1858379_cl3_P.1_2021-04-08:0.31243,4420-EPI_ISL_2101657_cl3_P.1_2021-04-13:0.22626)Branch7369:0.045647,((2619-EPI_ISL_1795391_cl3_P.1_2021-03-22:0.21445,6650-EPI_ISL_2345528_cl3_P.1_2021-03-22:0.21161)Branch5737:0.1555,(3636-EPI_ISL_1966885_cl3_P.1_2021-04-05:0.40966,(3597-EPI_ISL_1966840_cl3_P.1_2021-04-08:0.29093,(4312-EPI_ISL_2101465_cl3_P.1_2021-04-19:0.31377,5931-EPI_ISL_2344607_cl3_P.1_2021-04-13:0.2469)Branch6854:0.040201)Branch7416:0.0093855)Branch7553:0.013705)Branch7746:0.017533)Branch8011:0.0066349)Branch8076:0.024934,(2802-EPI_ISL_1858684_cl3_P.1_2021-04-15:0.51708,(3618-EPI_ISL_1966864_cl3_P.1_2021-04-08:0.41283,4351-EPI_ISL_2101531_cl3_P.1_2021-04-20:0.41063)Branch7408:0.05533)Branch8179:0.012112)Branch8336:0.0084908)Branch8416:0.0096322)Branch8465:0.0036405)Branch8485:0.0097202)Branch8552:0.0089896)Branch8602:0.008234)Branch8660:0.0013918)Branch8662:0.0027302)Branch8668:0.0017373)Branch8671:0.0038278)Branch8694:0.00087817)Branch8696:0.0027352)Branch8704:0.0015613,((((((7171-EPI_ISL_2385444_cl3_P.1_2021-04-30:0.26696,(2756-EPI_ISL_1858454_cl3_P.1_2021-04-09:0.081357,4391-EPI_ISL_2101605_cl3_P.1_2021-04-23:0.081284)Branch3979:0.19627)Branch4649:0.15002,((4384-EPI_ISL_2101585_cl3_P.1_2021-04-25:0.318,(2749-EPI_ISL_1858440_cl3_P.1_2021-04-09:0.32704,2830-EPI_ISL_1858803_cl3_P.1_2021-03-26:0.21699)Branch4976:0.035905)Branch5289:0.045394,(7306-EPI_ISL_2385695_cl3_P.1_2021-04-25:0.25413,(7169-EPI_ISL_2385441_cl3_P.1_2021-04-30:0.22034,7202-EPI_ISL_2385492_cl3_P.1_2021-04-30:0.17093)Branch4997:0.041934)Branch5364:0.03572)Branch5759:0.017453)Branch5944:0.042395,(((2864-EPI_ISL_1858940_cl3_P.1_2021-03-25:0.55268,(4440-EPI_ISL_2101691_cl3_P.1_2021-04-20:0.33332,(2861-EPI_ISL_1858930_cl3_P.1_2021-03-25:0.35869,(2840-EPI_ISL_1858834_cl3_P.1_2021-03-25:0.29945,2853-EPI_ISL_1858896_cl3_P.1_2021-03-25:0.27249)Branch4617:0.054311)Branch4945:0.018646)Branch5092:0.050077)Branch5563:0.01738,(7301-EPI_ISL_2385678_cl3_P.1_2021-04-27:0.4626,7310-EPI_ISL_2385699_cl3_P.1_2021-05-02:0.54995)Branch5566:0.017103)Branch5744:0.019944,(7259-EPI_ISL_2385598_cl3_P.1_2021-05-05:0.5669,(7344-EPI_ISL_2385768_cl3_P.1_2021-04-26:0.52673,(2860-EPI_ISL_1858920_cl3_P.1_2021-03-25:0.5412,((7187-EPI_ISL_2385471_cl3_P.1_2021-05-01:0.086353,7190-EPI_ISL_2385476_cl3_P.1_2021-05-02:0.076273)Branch3836:0.36155,(2865-EPI_ISL_1858942_cl3_P.1_2021-03-26:0.24628,7177-EPI_ISL_2385456_cl3_P.1_2021-04-28:0.25593)Branch4831:0.066195)Branch5353:0.034795)Branch5722:0.012361)Branch5861:0.0013416)Branch5876:0.0085557)Branch5949:0.042271)Branch6438:0.057894,((1304-EPI_ISL_1445106_cl7_P.4_2021-03-08:0.46206,2965-EPI_ISL_1966142_cl7_P.4_2021-03-09:0.30532)Branch5152:0.16154,((3208-EPI_ISL_1966401_cl7_P.4_2021-03-30:0.37203,(2464-EPI_ISL_1795226_cl3_P.1_2021-03-22:0.12471,6584-EPI_ISL_2345457_cl3_P.1_2021-03-22:0.14411)Branch4644:0.14595)Branch5932:0.042271,((5200-EPI_ISL_2209248_cl15_P.4_2021-04-12:0,5320-EPI_ISL_2209908_cl15_P.4_2021-04-12:0)Branch3861:0.41665,(2781-EPI_ISL_1858619_cl3_P.1_2021-04-15:0.31953,(2798-EPI_ISL_1858675_cl3_P.1_2021-04-14:0.42348,4339-EPI_ISL_2101509_cl3_P.1_2021-04-20:0.33667)Branch5050:0.037128)Branch5369:0.063656)Branch6081:0.031817)Branch6441:0.03905)Branch6956:0.016594)Branch7188:0.12712,((3514-EPI_ISL_1966736_cl3_P.1_2021-04-14:0.5161,(4026-EPI_ISL_2003163_cl3_P.1_2021-03-29:0.36462,7035-EPI_ISL_2345960_cl3_P.1_2021-04-05:0.48831)Branch6765:0.028594)Branch7165:0.057189,(3430-EPI_ISL_1966644_cl7_P.4_2021-04-04:0.3561,(6200-EPI_ISL_2344988_cl3_P.1_2021-04-23:0.41775,(5197-EPI_ISL_2209212_cl15_P.4_2021-04-13:0,5261-EPI_ISL_2209537_cl15_P.4_2021-04-13:0)Branch4175:0.33774)Branch6800:0.035166)Branch7276:0.050388)Branch8006:0.076748)Branch8664:0.010638,((((4277-EPI_ISL_2086620_cl3_P.1_2021-04-00:0.59257,(3571-EPI_ISL_1966810_cl7_P.4_2021-04-12:0.59337,(5570-EPI_ISL_2249358_cl3_P.1_2021-02-26:0.4662,(2833-EPI_ISL_1858811_cl3_P.1_2021-03-25:0.4414,2885-EPI_ISL_1859000_cl3_P.1_2021-03-25:0.5093)Branch5770:0.045936)Branch6284:0.0331)Branch6695:0.028929)Branch7086:0.05387,(2761-EPI_ISL_1858498_cl3_P.1_2021-04-12:0.53062,(3942-EPI_ISL_1967265_cl3_P.1_2021-04-18:0.35398,8516-EPI_ISL_906075_cl3_P.1_2021-01-19:0.28663)Branch6647:0.079449)Branch7831:0.0034178)Branch7887:0.088569,(((((6932-EPI_ISL_2345830_cl3_P.1_2021-04-27:0.26867,6978-EPI_ISL_2345878_cl3_P.1_2021-04-28:0.25335)Branch4889:0.11282,(6180-EPI_ISL_2344961_cl3_P.1_2021-04-22:0.30114,6209-EPI_ISL_2344998_cl3_P.1_2021-04-21:0.45007)Branch5054:0.089837)Branch5957:0.10918,(3996-EPI_ISL_2003130_cl3_P.1_2021-03-30:0.52093,((6177-EPI_ISL_2344957_cl3_P.1_2021-04-23:0.45311,(6204-EPI_ISL_2344993_cl3_P.1_2021-04-20:0.33544,(6197-EPI_ISL_2344984_cl3_P.1_2021-04-22:0.38693,(3858-EPI_ISL_1967168_cl3_P.1_2021-04-09:0.25151,(6882-EPI_ISL_2345779_cl3_P.1_2021-04-30:0.21671,(2595-EPI_ISL_1795365_cl3_P.1_2021-03-22:0,6753-EPI_ISL_2345640_cl3_P.1_2021-03-22:0)Branch4184:0.17137)Branch5023:0.039462)Branch5373:0.022388)Branch5627:0.020542)Branch5867:0.019312)Branch6085:0.068207,(3992-EPI_ISL_2003121_cl3_P.1_2021-03-30:0.45608,(5184-EPI_ISL_2209086_cl15_P.4_2021-04-28:0.3353,(6921-EPI_ISL_2345819_cl15_P.4_2021-04-30:0.26758,6934-EPI_ISL_2345832_cl15_P.4_2021-04-25:0.31483)Branch5472:0.026351)Branch5782:0.071157)Branch6658:0.022312)Branch6969:0.019673)Branch7261:0.0086045)Branch7386:0.057928,(((3648-EPI_ISL_1966903_cl3_P.1_2021-04-09:0.45908,(3512-EPI_ISL_1966734_cl3_P.1_2021-04-12:0.33064,(3645-EPI_ISL_1966896_cl3_P.1_2021-04-09:0.40798,6192-EPI_ISL_2344977_cl3_P.1_2021-04-23:0.26192)Branch5870:0.028371)Branch6173:0.069459)Branch7047:0.028161,(3819-EPI_ISL_1967122_cl3_P.1_2021-04-08:0.60825,4441-EPI_ISL_2101692_cl3_P.1_2021-04-19:0.51451)Branch7140:0.0222)Branch7438:0.041206,(((2544-EPI_ISL_1795311_cl3_P.1_2021-03-22:0,6678-EPI_ISL_2345560_cl3_P.1_2021-03-22:0)Branch708:0.36266,(2555-EPI_ISL_1795322_cl3_P.1_2021-03-23:0.085532,6700-EPI_ISL_2345582_cl3_P.1_2021-03-23:0.079353)Branch1318:0.27369)Branch4424:0.32357,(((3406-EPI_ISL_1966618_cl7_P.4_2021-04-04:0.29247,(2426-EPI_ISL_1795188_cl3_P.1_2021-03-21:0.25345,6536-EPI_ISL_2345409_cl3_P.1_2021-03-21:0.24671)Branch5032:0.041005)Branch5390:0.08378,(((2419-EPI_ISL_1795181_cl3_P.1_2021-03-21:0.14831,6525-EPI_ISL_2345398_cl3_P.1_2021-03-21:0.17494)Branch4125:0.28864,(2394-EPI_ISL_1795154_cl3_P.1_2021-03-21:0.093494,6492-EPI_ISL_2345363_cl3_P.1_2021-03-21:0.11179)Branch4144:0.27853)Branch5953:0.027747,(3137-EPI_ISL_1966323_cl7_P.4_2021-03-23:0.45475,(1329-EPI_ISL_1445131_cl7_P.2_2021-03-08:0.31705,(6539-EPI_ISL_2345412_cl3_P.2_2021-03-21:0.19426,(2429-EPI_ISL_1795191_cl7_P.2_2021-03-21:0.17294,2997-EPI_ISL_1966175_cl7_P.2_2021-03-08:0.14317)Branch4003:0.045485)Branch4116:0.054288)Branch4266:0.24401)Branch6000:0.02345)Branch6281:0.0055152)Branch6337:0.032624,(7121-EPI_ISL_2346087_cl3_P.1_2021-04-15:0.46453,(3743-EPI_ISL_1967026_cl3_P.1_2021-04-08:0.4738,7056-EPI_ISL_2346000_cl3_P.1_2021-04-07:0.38983)Branch6268:0.022343)Branch6539:0.018447)Branch6772:0.062828)Branch7665:0.024889)Branch8041:0.01214)Branch8248:0.016561,((2733-EPI_ISL_1858346_cl3_P.1_2021-04-09:0.59044,6084-EPI_ISL_2344831_cl3_P.1_2021-04-20:0.64689)Branch7789:0.042512,((2153-EPI_ISL_1664183_cl3_P.1_2021-03-26:0.43507,(5806-EPI_ISL_2298834_cl3_P.1_2021-02-18:0.28374,8714-EPI_ISL_985313_cl3_P.1_2021-01-19:0.40071)Branch7589:0.018082)Branch7850:0.031989,(((4181-EPI_ISL_2017454_cl3_P.1_2021-04-01:0.44334,(931-EPI_ISL_1213204_cl3_P.1_2021-01-18:0.39589,(4409-EPI_ISL_2101638_cl3_P.1_2021-04-08:0.38537,7217-EPI_ISL_2385518_cl3_P.1_2021-05-01:0.24543)Branch6023:0.068764)Branch6873:0.030784)Branch7296:0.033437,(4974-EPI_ISL_2188016_cl3_P.1_2021-05-04:0.6003,7138-EPI_ISL_2348606_cl3_P.1_2021-05-08:0.67738)Branch7447:0.021635)Branch7781:0.029131,(8718-EPI_ISL_985317_cl3_P.1_2021-01-19:0.3805,(3499-EPI_ISL_1966720_cl7_P.4_2021-04-06:0.57488,5313-EPI_ISL_2209883_cl3_P.1_2021-04-30:0.55994)Branch7664:0.02217)Branch7991:0.014593)Branch8164:0.010327)Branch8261:0.0084844)Branch8340:0.012055)Branch8437:0.042362)Branch8684:0.004862,(((2280-EPI_ISL_1752643_cl3_P.1_2021-04-05:0.3409,3815-EPI_ISL_1967114_cl3_P.1_2021-04-08:0.42225)Branch6466:0.13321,(((7211-EPI_ISL_2385510_cl3_P.1_2021-04-30:0.3937,(2126-EPI_ISL_1664139_cl3_P.1_2021-03-26:0.31801,2133-EPI_ISL_1664146_cl3_P.1_2021-03-26:0.30195)Branch4615:0.041156)Branch4849:0.12993,(6010-EPI_ISL_2344737_cl3_P.1_2021-04-16:0.67558,(5041-EPI_ISL_2196243_cl9_P.1_2021-04-12:0.44914,((5079-EPI_ISL_2196282_cl3_P.1_2021-04-02:0.17139,5083-EPI_ISL_2196286_cl3_P.1_2021-04-03:0.15679)Branch685:0.45108,(5101-EPI_ISL_2196304_cl3_P.1_2021-04-20:0.44322,(5093-EPI_ISL_2196296_cl3_P.1_2021-04-09:0.3837,(5094-EPI_ISL_2196297_cl3_P.1_2021-04-08:0.32915,(5090-EPI_ISL_2196293_cl3_P.1_2021-04-09:0.086382,5091-EPI_ISL_2196294_cl3_P.1_2021-04-09:0.077541)Branch466:0.39922)Branch4121:0.021417)Branch4180:0.072732)Branch4402:0.044422)Branch4610:0.021713)Branch4698:0.16387)Branch5927:0.015057)Branch6086:0.15925,((4310-EPI_ISL_2101456_cl3_P.1_2021-04-14:0.46532,4328-EPI_ISL_2101494_cl3_P.1_2021-04-18:0.39417)Branch6837:0.034508,(4950-EPI_ISL_2187988_cl3_P.1_2021-04-27:0.34264,(4038-EPI_ISL_2008913_cl3_P.1_2021-04-27:0.52183,7284-EPI_ISL_2385647_cl3_P.1_2021-05-07:0.37833)Branch5786:0.095364)Branch6900:0.028761)Branch7289:0.071205)Branch8240:0.01124)Branch8348:0.052854,(((((2521-EPI_ISL_1795287_cl3_P.1_2021-03-24:0.31445,(6647-EPI_ISL_2345525_cl3_P.1_2021-03-24:0.22019,(2523-EPI_ISL_1795289_cl3_P.1_2021-03-24:0.055742,6649-EPI_ISL_2345527_cl3_P.1_2021-03-24:0.062723)Branch4150:0.1935)Branch5105:0.088575)Branch6080:0.10356,(6129-EPI_ISL_2344887_cl3_P.1_2021-04-22:0.57039,((5159-EPI_ISL_2208881_cl3_P.1_2021-04-20:0.4237,6121-EPI_ISL_2344876_cl3_P.1_2021-04-21:0.4079)Branch6315:0.064622,(6124-EPI_ISL_2344880_cl3_P.1_2021-04-22:0.40114,(6128-EPI_ISL_2344886_cl3_P.1_2021-04-21:0.33382,(5158-EPI_ISL_2208874_cl3_P.1_2021-04-22:0.34176,6116-EPI_ISL_2344869_cl3_P.1_2021-04-22:0.28133)Branch6006:0.053335)Branch6679:0.013727)Branch6844:0.02226)Branch7159:0.01337)Branch7348:0.0092786)Branch7489:0.036659,(((2475-EPI_ISL_1795237_cl3_P.1_2021-03-24:0,6595-EPI_ISL_2345469_cl3_P.1_2021-03-24:0)Branch3964:0.41347,(2476-EPI_ISL_1795238_cl3_P.1_2021-03-24:0.18636,6596-EPI_ISL_2345470_cl3_P.1_2021-03-24:0.2034)Branch6098:0.045766)Branch6689:0.05599,(3687-EPI_ISL_1966954_cl3_P.1_2021-04-06:0.45447,(((3713-EPI_ISL_1966984_cl3_P.1_2021-04-07:0.19627,(2510-EPI_ISL_1795275_cl3_P.1_2021-03-24:0,6636-EPI_ISL_2345513_cl3_P.1_2021-03-24:0)Branch4021:0.17089)Branch4624:0.25234,(6345-EPI_ISL_2345176_cl3_P.1_2021-04-26:0.51347,(2491-EPI_ISL_1795254_cl3_P.1_2021-03-23:0,6613-EPI_ISL_2345488_cl3_P.1_2021-03-23:0)Branch3832:0.50057)Branch7041:0.015071)Branch7254:0.0083652,((2488-EPI_ISL_1795251_cl15_P.4_2021-03-23:0,6610-EPI_ISL_2345485_cl15_P.4_2021-03-23:0)Branch4043:0.42026,((2512-EPI_ISL_1795277_cl3_P.1_2021-03-22:0.060659,6638-EPI_ISL_2345515_cl3_P.1_2021-03-22:0.057806)Branch4090:0.39317,((2474-EPI_ISL_1795236_cl3_P.1_2021-03-24:0,6594-EPI_ISL_2345468_cl3_P.1_2021-03-24:0)Branch4101:0.37185,((2495-EPI_ISL_1795258_cl3_P.1_2021-03-24:0.08379,6617-EPI_ISL_2345492_cl3_P.1_2021-03-24:0.081095)Branch4426:0.2637,((2508-EPI_ISL_1795273_cl3_P.1_2021-03-24:0,6632-EPI_ISL_2345509_cl3_P.1_2021-03-24:0)Branch4244:0.29682,((2505-EPI_ISL_1795270_cl3_P.1_2021-03-23:0,6627-EPI_ISL_2345504_cl3_P.1_2021-03-23:0)Branch4256:0.27458,((2496-EPI_ISL_1795259_cl3_P.1_2021-03-24:0.19987,((8719-EPI_ISL_985318_cl3_P.1_2021-01-08:0,8720-EPI_ISL_985319_cl3_P.1_2021-01-12:0)Branch4433:0.16882,(1188-EPI_ISL_1303529_cl3_P.1_2021-02-12:0.11782,((2489-EPI_ISL_1795252_cl3_P.1_2021-03-23:0,6611-EPI_ISL_2345486_cl3_P.1_2021-03-23:0)Branch4619:0.083806,(2493-EPI_ISL_1795256_cl3_P.1_2021-03-23:0,6615-EPI_ISL_2345490_cl3_P.1_2021-03-23:0)Branch4631:0.081078)Branch5224:0.026679)Branch5475:0.026512)Branch5795:0.015373)Branch5972:0.021904,((2502-EPI_ISL_1795266_cl3_P.1_2021-03-23:0,6624-EPI_ISL_2345500_cl3_P.1_2021-03-23:0)Branch4258:0.25056,(2511-EPI_ISL_1795276_cl3_P.1_2021-03-21:0,6637-EPI_ISL_2345514_cl3_P.1_2021-03-21:0)Branch4339:0.22541)Branch6163:0.0068094)Branch6245:0.017728)Branch6486:0.017726)Branch6707:0.014386)Branch6918:0.0079621)Branch7033:0.013922)Branch7227:0.0063632)Branch7324:0.0037139)Branch7376:0.0038873)Branch7435:0.0046714)Branch7513:0.036832)Branch8031:0.02044,((((2484-EPI_ISL_1795247_cl3_P.1_2021-03-23:0.26961,6606-EPI_ISL_2345481_cl3_P.1_2021-03-23:0.28739)Branch5587:0.080663,(4040-EPI_ISL_2008915_cl3_P.1_2021-04-27:0.55088,(2483-EPI_ISL_1795246_cl3_P.1_2021-03-23:0,6605-EPI_ISL_2345480_cl3_P.1_2021-03-23:0)Branch3899:0.37716)Branch5820:0.064098)Branch6538:0.11268,((1176-EPI_ISL_1303512_cl3_P.2_2021-01-25:0.30192,(5327-EPI_ISL_2209990_cl15_P.4_2021-04-13:0.20506,(5317-EPI_ISL_2209900_cl15_P.4_2021-04-16:0,6002-EPI_ISL_2344725_cl15_P.4_2021-04-16:0)Branch4110:0.27154)Branch5681:0.14046)Branch7432:0.027213,(((6120-EPI_ISL_2344875_cl3_P.1_2021-04-22:0.30736,(6118-EPI_ISL_2344872_cl3_P.1_2021-04-20:0.28006,(6097-EPI_ISL_2344845_cl3_P.1_2021-04-20:0.21652,6110-EPI_ISL_2344861_cl3_P.1_2021-04-21:0.30283)Branch4926:0.074484)Branch5629:0.066917)Branch6400:0.069856,((6016-EPI_ISL_2344749_cl3_P.1_2021-04-19:0.27925,(3693-EPI_ISL_1966961_cl3_P.1_2021-04-07:0.35536,6618-EPI_ISL_2345493_cl3_P.1_2021-03-24:0.267)Branch6168:0.039967)Branch6668:0.030241,(3591-EPI_ISL_1966834_cl3_P.1_2021-04-08:0.32233,(5281-EPI_ISL_2209628_cl3_P.1_2021-04-20:0.43139,(3851-EPI_ISL_1967160_cl3_P.1_2021-04-07:0.32094,6122-EPI_ISL_2344877_cl3_P.1_2021-04-22:0.39601)Branch6153:0.049114)Branch6742:0.0015255)Branch6755:0.023002)Branch7048:0.018502)Branch7311:0.015151,(6088-EPI_ISL_2344835_cl3_P.1_2021-04-20:0.5301,((2472-EPI_ISL_1795234_cl3_P.1_2021-03-24:0,6592-EPI_ISL_2345466_cl3_P.1_2021-03-24:0)Branch4029:0.39412,(2482-EPI_ISL_1795245_cl3_P.1_2021-03-23:0.215,6603-EPI_ISL_2345478_cl3_P.1_2021-03-23:0.20554)Branch4792:0.19389)Branch6845:0.042939)Branch7434:0.0054191)Branch7517:0.02192)Branch7823:0.02044)Branch8118:0.010603,((2480-EPI_ISL_1795242_cl3_P.1_2021-03-23:0.2418,6600-EPI_ISL_2345474_cl3_P.1_2021-03-23:0.24086)Branch5579:0.19322,(((2490-EPI_ISL_1795253_cl3_P.1_2021-03-23:0.19376,6633-EPI_ISL_2345510_cl3_P.1_2021-03-24:0.20728)Branch5923:0.070669,(3714-EPI_ISL_1966985_cl3_P.1_2021-04-07:0.2168,6612-EPI_ISL_2345487_cl3_P.1_2021-03-23:0.22069)Branch6406:0.030136)Branch6786:0.041142,((1167-EPI_ISL_1303503_cl3_P.1_2021-01-18:0.16614,2509-EPI_ISL_1795274_cl3_P.1_2021-03-24:0.20441)Branch6429:0.040712,(2659-EPI_ISL_1821209_cl3_P.1_2021-03-19:0.27186,3984-EPI_ISL_2003112_cl3_P.1_2021-03-11:0.21446)Branch6555:0.032228)Branch6991:0.025146)Branch7368:0.055719)Branch8136:0.012777)Branch8257:0.008501)Branch8349:0.042575,((4673-EPI_ISL_2170895_cl3_P.1_2021-04-07:0.33962,4674-EPI_ISL_2170896_cl3_P.1_2021-04-07:0.27945)Branch4712:0.32273,(5858-EPI_ISL_2308446_cl3_P.1_2021-03-28:0.41858,(920-EPI_ISL_1213180_cl3_P.1_2021-02-01:0.29445,921-EPI_ISL_1213182_cl3_P.1_2021-02-01:0.40508)Branch5236:0.12898)Branch6502:0.13107)Branch8350:0.038903)Branch8633:0.015013)Branch8695:0.0032849)Branch8701:0.0016655)Branch8705:0.00097824)Branch8706:0.0023298)Branch8714:0.001161,(((((((6211-EPI_ISL_2345001_cl3_P.1_2021-04-23:0.29599,7014-EPI_ISL_2345937_cl3_P.1_2021-04-20:0.31714)Branch5508:0.14923,(5175-EPI_ISL_2209004_cl3_P.1_2021-04-22:0.29913,8513-EPI_ISL_906069_cl3_P.1_2021-01-15:0.2119)Branch6842:0.034364)Branch7344:0.039074,(1899-EPI_ISL_1520108_cl3_P.1_2021-03-02:0.49996,(4009-EPI_ISL_2003143_cl3_P.1_2021-03-26:0.42867,(1953-EPI_ISL_1533723_cl3_P.1_2021-03-08:0.46619,2289-EPI_ISL_1752654_cl3_P.1_2021-03-17:0.37816)Branch6909:0.018017)Branch7169:0.025)Branch7571:0.023367)Branch7912:0.035025,(((6317-EPI_ISL_2345142_cl3_P.1_2021-04-26:0.45538,7064-EPI_ISL_2346015_cl3_P.1_2021-04-08:0.4931)Branch5935:0.11017,(3399-EPI_ISL_1966611_cl3_P.1_2021-04-05:0.42072,((2899-EPI_ISL_1966070_cl7_P.4_2021-02-27:0.33002,3203-EPI_ISL_1966394_cl7_P.4_2021-03-30:0.51541)Branch5842:0.032738,(6904-EPI_ISL_2345801_cl7_P.4_2021-04-13:0.52883,(4680-EPI_ISL_2170913_cl9_P.4_2021-03-15:0.26823,(4696-EPI_ISL_2170979_cl9_P.4_2021-04-18:0.23435,4697-EPI_ISL_2170981_cl9_P.4_2021-04-18:0.25106)Branch4548:0.086687)Branch5098:0.09671)Branch6108:0.0096467)Branch6217:0.036426)Branch6694:0.041568)Branch7286:0.061214,(((5315-EPI_ISL_2209888_cl15_P.4_2021-04-30:0.60971,((6841-EPI_ISL_2345735_cl3_P.1_2021-04-28:0.26599,(5358-EPI_ISL_2210250_cl3_P.1_2021-04-30:0.3204,6792-EPI_ISL_2345682_cl3_P.1_2021-04-29:0.384)Branch4058:0.034728)Branch4151:0.084286,(6184-EPI_ISL_2344967_cl3_P.1_2021-04-20:0.32932,(6219-EPI_ISL_2345012_cl3_P.1_2021-04-23:0.40696,(6207-EPI_ISL_2344996_cl3_P.1_2021-04-22:0.26236,(6190-EPI_ISL_2344974_cl3_P.1_2021-04-20:0.23825,(6194-EPI_ISL_2344981_cl3_P.1_2021-04-21:0.22854,6205-EPI_ISL_2344994_cl3_P.1_2021-04-20:0.21142)Branch3862:0.028469)Branch3912:0.068722)Branch4055:0.04419)Branch4174:0.047404)Branch4320:0.028619)Branch4419:0.056771)Branch4702:0.16779,(3993-EPI_ISL_2003125_cl3_P.1_2021-03-31:0.33165,7005-EPI_ISL_2345926_cl3_P.1_2021-04-21:0.41346)Branch4923:0.13226)Branch6261:0.12925,(((6226-EPI_ISL_2345021_cl3_P.1_2021-04-24:0.22335,6254-EPI_ISL_2345064_cl3_P.1_2021-04-25:0.39698)Branch6488:0.049236,(7043-EPI_ISL_2345976_cl15_P.4_2021-04-06:0.40113,(3116-EPI_ISL_1966302_cl7_P.4_2021-03-22:0.34882,(2594-EPI_ISL_1795364_cl3_P.1_2021-03-23:0.2369,6752-EPI_ISL_2345639_cl3_P.1_2021-03-23:0.22754)Branch4793:0.181)Branch6693:0.014416)Branch6892:0.020598)Branch7170:0.041026,((1946-EPI_ISL_1533716_cl3_P.1_2021-03-10:0.40016,6999-EPI_ISL_2345915_cl3_P.1_2021-04-20:0.44862)Branch7005:0.050859,(6367-EPI_ISL_2345204_cl3_P.1_2021-04-26:0.49978,(5232-EPI_ISL_2209383_cl3_P.1_2021-04-25:0.45917,(3841-EPI_ISL_1967150_cl3_P.1_2021-04-05:0.2837,6263-EPI_ISL_2345076_cl3_P.1_2021-04-25:0.34463)Branch6381:0.024863)Branch6697:0.0359)Branch7162:0.043227)Branch7761:0.0016298)Branch7791:0.022541)Branch8114:0.0042034)Branch8205:0.0053194)Branch8285:0.053523,((3895-EPI_ISL_1967211_cl7_P.4_2021-04-20:0.52986,(2671-EPI_ISL_1821224_cl3_P.1_2021-03-31:0.22747,4122-EPI_ISL_2017287_cl3_P.1_2021-02-17:0.23668)Branch6271:0.12687)Branch8069:0.069764,(6851-EPI_ISL_2345746_cl15_P.4_2021-05-04:0.45379,(3966-EPI_ISL_1967291_cl3_P.1_2021-04-18:0.32941,3967-EPI_ISL_1967292_cl7_P.4_2021-04-18:0.56703)Branch7410:0.061448)Branch8264:0.053242)Branch8625:0.0074449)Branch8653:0.0097701,(((6833-EPI_ISL_2345727_cl3_P.1_2021-04-30:0.39068,(3864-EPI_ISL_1967174_cl3_P.1_2021-04-09:0.41529,3876-EPI_ISL_1967188_cl3_P.1_2021-04-09:0.3139)Branch5596:0.13166)Branch7267:0.12126,(2695-EPI_ISL_1821250_cl3_P.1_2021-03-24:0.47275,((2382-EPI_ISL_1795140_cl3_P.1_2021-03-22:0.21298,6476-EPI_ISL_2345343_cl3_P.1_2021-03-22:0.20983)Branch4327:0.21773,(3315-EPI_ISL_1966512_cl7_P.4_2021-03-29:0.40148,((2389-EPI_ISL_1795149_cl3_P.1_2021-03-22:0,6487-EPI_ISL_2345358_cl3_P.1_2021-03-22:0)Branch3833:0.29767,(6474-EPI_ISL_2345341_cl3_P.1_2021-03-22:0.18512,(2380-EPI_ISL_1795138_cl3_P.1_2021-03-22:0.096175,(2379-EPI_ISL_1795137_cl3_P.1_2021-03-22:0,6473-EPI_ISL_2345340_cl3_P.1_2021-03-22:0)Branch3936:0.10911)Branch4197:0.071507)Branch4438:0.070938)Branch4842:0.042021)Branch5177:0.073242)Branch5943:0.15261)Branch8000:0.070207)Branch8623:0.014528,(((2715-EPI_ISL_1858271_cl3_P.1_2021-04-07:0.32344,(4392-EPI_ISL_2101606_cl3_P.1_2021-04-23:0.50313,(2754-EPI_ISL_1858451_cl3_P.1_2021-04-09:0.28097,(2130-EPI_ISL_1664143_cl3_P.1_2021-03-26:0.2024,4389-EPI_ISL_2101597_cl3_P.1_2021-04-21:0.27047)Branch6095:0.023015)Branch6362:0.039734)Branch6862:0.033332)Branch7310:0.05051,((5237-EPI_ISL_2209407_cl3_P.1_2021-04-27:0.41361,6217-EPI_ISL_2345009_cl3_P.1_2021-04-23:0.31079)Branch5682:0.16254,(6886-EPI_ISL_2345783_cl3_P.1_2021-04-30:0.37113,((2751-EPI_ISL_1858444_cl3_P.1_2021-04-09:0.43643,2755-EPI_ISL_1858453_cl3_P.1_2021-04-09:0.34995)Branch6138:0.10728,(2128-EPI_ISL_1664141_cl3_P.1_2021-03-26:0.31195,(2748-EPI_ISL_1858434_cl3_P.1_2021-04-09:0.35853,6202-EPI_ISL_2344991_cl3_P.1_2021-04-22:0.29657)Branch6608:0.032398)Branch7021:0.034123)Branch7520:0.011972)Branch7683:0.0097807)Branch7820:0.015938)Branch8051:0.082352,((((((((6277-EPI_ISL_2345093_cl10_P.1_2021-04-25:0.42394,(6556-EPI_ISL_2345429_cl10_P.1_2021-03-21:0.26432,(2436-EPI_ISL_1795198_cl10_P.1_2021-03-21:0,6547-EPI_ISL_2345420_cl10_P.1_2021-03-21:0)Branch897:0.31092)Branch4445:0.046722)Branch4676:0.032428,(((6544-EPI_ISL_2345417_cl10_P.1_2021-03-21:0.088759,(2433-EPI_ISL_1795195_cl10_P.1_2021-03-21:0.061967,(2525-EPI_ISL_1795291_cl10_P.1_2021-03-21:0,6652-EPI_ISL_2345530_cl10_P.1_2021-03-21:0)Branch1307:0.056499)Branch3874:0.037091)Branch3942:0.15831,(2440-EPI_ISL_1795202_cl10_P.1_2021-03-21:0.14796,6552-EPI_ISL_2345425_cl10_P.1_2021-03-21:0.15463)Branch4009:0.12129)Branch4346:0.086973,(2444-EPI_ISL_1795206_cl10_P.1_2021-03-21:0.21222,((6555-EPI_ISL_2345428_cl10_P.1_2021-03-21:0,(2432-EPI_ISL_1795194_cl10_P.1_2021-03-21:0,6543-EPI_ISL_2345416_cl10_P.1_2021-03-21:0)Branch1019:0)Branch1020:0.061364,(6546-EPI_ISL_2345419_cl10_P.1_2021-03-21:0,(2435-EPI_ISL_1795197_cl10_P.1_2021-03-21:0,2443-EPI_ISL_1795205_cl10_P.1_2021-03-21:0)Branch1031:0)Branch1032:0.057101)Branch3799:0.24913)Branch4458:0.058978)Branch4769:0.01663)Branch4883:0.085592,(5308-EPI_ISL_2209850_cl15_P.4_2021-04-27:0.38086,(4867-EPI_ISL_2187896_cl10_P.1_2021-03-16:0.25462,4873-EPI_ISL_2187903_cl10_P.4_2021-03-17:0.34562)Branch4538:0.067321)Branch4918:0.08037)Branch5614:0.02205,((1913-EPI_ISL_1520123_cl10_P.1_2021-02-19:0.25452,(2529-EPI_ISL_1795295_cl10_P.1_2021-03-22:0.24487,(2434-EPI_ISL_1795196_cl10_P.1_2021-03-21:0.20326,6658-EPI_ISL_2345536_cl10_P.1_2021-03-22:0.18256)Branch4510:0.050249)Branch4767:0.056842)Branch5192:0.056377,((5295-EPI_ISL_2209724_cl15_P.4_2021-04-12:0,5330-EPI_ISL_2210056_cl15_P.4_2021-04-12:0)Branch646:0.56322,(6795-EPI_ISL_2345685_cl10_P.4_2021-04-27:0.50527,(3152-EPI_ISL_1966343_cl10_P.4_2021-03-22:0.32724,(3060-EPI_ISL_1966244_cl15_P.4_2021-03-16:0.24521,(6545-EPI_ISL_2345418_cl10_P.1_2021-03-21:0.17821,(6553-EPI_ISL_2345426_cl10_P.1_2021-03-21:0.10431,(2441-EPI_ISL_1795203_cl10_P.1_2021-03-21:0.060013,(2437-EPI_ISL_1795199_cl10_P.1_2021-03-21:0,6549-EPI_ISL_2345422_cl10_P.1_2021-03-21:0)Branch3965:0.056565)Branch4091:0.058786)Branch4257:0.076484)Branch4585:0.038712)Branch4780:0.048251)Branch5139:0.025859)Branch5339:0.034732)Branch5695:0.0021679)Branch5711:0.01224)Branch5840:0.014854,(6945-EPI_ISL_2345844_cl10_P.1_2021-04-27:0.59964,(2040-EPI_ISL_1625976_cl10_P.1_2021-03-08:0.41261,(2531-EPI_ISL_1795298_cl10_P.1_2021-03-22:0,6661-EPI_ISL_2345540_cl10_P.1_2021-03-22:0)Branch895:0.45821)Branch5320:0.05442)Branch5865:0.012886)Branch5982:0.16475,(5452-EPI_ISL_2241559_cl3_P.1_2021-03-01:0.31521,(4811-EPI_ISL_2187825_cl3_P.1_2021-02-28:0.1428,4812-EPI_ISL_2187826_cl3_P.1_2021-03-01:0.12392)Branch4597:0.25362)Branch7076:0.07134)Branch8106:0.056188,((6078-EPI_ISL_2344824_cl3_P.1_2021-04-20:0.42578,6106-EPI_ISL_2344857_cl3_P.1_2021-04-21:0.44127)Branch6751:0.13242,((1594-EPI_ISL_1468428_cl3_P.2_2021-01-31:0.45234,(3381-EPI_ISL_1966593_cl7_P.4_2021-04-05:0.14152,3908-EPI_ISL_1967227_cl7_P.4_2021-04-19:0.14887)Branch4302:0.33133)Branch7293:0.067641,(1814-EPI_ISL_1493581_cl3_P.1_2021-02-07:0.28963,(2274-EPI_ISL_1752637_cl3_P.1_2021-03-24:0.21817,6761-EPI_ISL_2345649_cl15_P.4_2021-04-26:0.42359)Branch7362:0.033442)Branch7888:0.031522)Branch8236:0.033555)Branch8479:0.014432)Branch8572:0.01497,((((2019-EPI_ISL_1583719_cl3_P.1_2021-02-23:0.18705,2025-EPI_ISL_1608162_cl3_P.1_2021-02-06:0.12515)Branch5618:0.17837,((6937-EPI_ISL_2345836_cl7_P.4_2021-04-27:0.42658,(6969-EPI_ISL_2345869_cl3_P.1_2021-04-26:0.27211,(6849-EPI_ISL_2345744_cl15_P.4_2021-04-26:0.19986,6890-EPI_ISL_2345787_cl15_P.4_2021-04-26:0.22223)Branch4111:0.15172)Branch4689:0.044577)Branch4991:0.14017,(2207-EPI_ISL_1731574_cl3_P.1_2021-03-16:0.39262,3556-EPI_ISL_1966792_cl7_P.4_2021-04-12:0.36389)Branch6295:0.01402)Branch6481:0.10386)Branch8027:0.06777,(((((2445-EPI_ISL_1795207_cl3_P.1_2021-03-21:0.18786,6557-EPI_ISL_2345430_cl3_P.1_2021-03-21:0.19458)Branch5271:0.20236,((1088-EPI_ISL_1239012_cl3_P.1_2021-01-26:0.32892,(7-EPI_ISL_1039692_cl3_P.1_2021-01-19:0.19593,5518-EPI_ISL_2245178_cl3_P.1_2021-01-18:0.18224)Branch5190:0.099429)Branch6282:0.086826,(1126-EPI_ISL_1261694_cl3_P.1_2021-01-12:0.29117,(1137-EPI_ISL_1293054_cl3_P.1_2021-01-18:0.20572,8595-EPI_ISL_940617_cl3_P.1_2021-01-19:0.2194)Branch6212:0.075758)Branch7308:0.013077)Branch7544:0.020767)Branch7835:0.06343,(((2546-EPI_ISL_1795313_cl3_P.1_2021-03-23:0.24898,6681-EPI_ISL_2345563_cl3_P.1_2021-03-23:0.27548)Branch6948:0.079311,(4881-EPI_ISL_2187913_cl3_P.1_2021-03-29:0.27018,(347-EPI_ISL_1096134_cl3_P.1_2021-02-08:0.26394,415-EPI_ISL_1121314_cl3_P.1_2021-02-05:0.214)Branch7398:0.024926)Branch7765:0.025865)Branch8080:0.030835,(4880-EPI_ISL_2187912_cl3_P.1_2021-03-29:0.4198,((4821-EPI_ISL_2187835_cl3_P.1_2021-03-02:0.18489,4822-EPI_ISL_2187836_cl3_P.1_2021-03-02:0.21279)Branch4666:0.2753,((4152-EPI_ISL_2017344_cl3_P.1_2021-04-15:0.42789,4963-EPI_ISL_2188005_cl3_P.1_2021-05-04:0.50491)Branch6863:0.046792,(((4930-EPI_ISL_2187966_cl3_P.1_2021-04-08:0.27972,4938-EPI_ISL_2187974_cl7_P.4_2021-04-09:0.2606)Branch5581:0.089939,(4817-EPI_ISL_2187831_cl7_P.4_2021-03-02:0.21106,4980-EPI_ISL_2188022_cl7_P.4_2021-05-06:0.34936)Branch5987:0.05172)Branch6629:0.060734,(((4829-EPI_ISL_2187848_cl3_P.1_2021-03-04:0.4396,4889-EPI_ISL_2187921_cl3_P.1_2021-03-30:0.40097)Branch6725:0.039211,(4130-EPI_ISL_2017304_cl3_P.1_2021-02-22:0.44325,((4868-EPI_ISL_2187898_cl3_P.1_2021-03-17:0.40646,7137-EPI_ISL_2348605_cl3_P.1_2021-05-05:0.44366)Branch6314:0.049883,(4872-EPI_ISL_2187902_cl15_P.4_2021-03-17:0.32102,(4162-EPI_ISL_2017390_cl3_P.1_2021-04-20:0.31292,(((4844-EPI_ISL_2187867_cl3_P.1_2021-03-07:0.0846,4906-EPI_ISL_2187938_cl3_P.1_2021-04-01:0.080856)Branch4614:0.14034,(4190-EPI_ISL_2017471_cl3_P.1_2021-03-02:0.14887,4921-EPI_ISL_2187955_cl3_P.1_2021-04-07:0.11217)Branch5325:0.040192)Branch5750:0.044157,(4791-EPI_ISL_2187794_cl3_P.1_2021-02-17:0.2214,(4773-EPI_ISL_2187768_cl3_P.1_2021-02-05:0.14015,(4798-EPI_ISL_2187806_cl3_P.1_2021-02-19:0,4840-EPI_ISL_2187863_cl3_P.1_2021-03-08:0)Branch4670:0.1218)Branch5762:0.032602)Branch6151:0.0097302)Branch6257:0.024042)Branch6553:0.0079426)Branch6656:0.021061)Branch6927:0.0053856)Branch6993:0.018468)Branch7262:0.0061572,(((4900-EPI_ISL_2187932_cl3_P.1_2021-04-01:0.3763,4904-EPI_ISL_2187936_cl3_P.1_2021-04-01:0.2447)Branch5293:0.1562,(4909-EPI_ISL_2187942_cl3_P.1_2021-04-01:0.36017,(4823-EPI_ISL_2187838_cl3_P.1_2021-03-02:0.29795,4937-EPI_ISL_2187973_cl3_P.1_2021-04-09:0.31917)Branch6485:0.03089)Branch6884:0.017097)Branch7122:0.012135,((5203-EPI_ISL_2209261_cl3_P.1_2021-04-08:0.41208,(4125-EPI_ISL_2017294_cl3_P.1_2021-03-02:0.107,4809-EPI_ISL_2187821_cl3_P.1_2021-02-25:0.09985)Branch4774:0.11404)Branch5830:0.10406,(4156-EPI_ISL_2017368_cl3_P.1_2021-04-06:0.34242,4949-EPI_ISL_2187987_cl3_P.1_2021-04-23:0.30099)Branch6719:0.02967)Branch7123:0.0119)Branch7284:0.0038288)Branch7343:0.007664)Branch7462:0.0038611)Branch7527:0.014312)Branch7741:0.029273)Branch8134:0.02622)Branch8343:0.018649)Branch8463:0.010179,((5160-EPI_ISL_2208890_cl15_P.4_2021-04-28:0.46351,(8708-EPI_ISL_985307_cl3_P.1_2021-01-19:0.20827,8716-EPI_ISL_985315_cl3_P.1_2021-01-19:0.22004)Branch6667:0.088829)Branch7951:0.059597,((6854-EPI_ISL_2345750_cl3_P.1_2021-04-14:0.46493,(5196-EPI_ISL_2209197_cl15_P.4_2021-04-28:0.41528,(4871-EPI_ISL_2187901_cl3_P.1_2021-03-17:0.36814,4962-EPI_ISL_2188004_cl3_P.1_2021-05-04:0.3685)Branch7697:0.042586)Branch8197:0.019071)Branch8361:0.011127,((3896-EPI_ISL_1967212_cl3_P.1_2021-04-20:0.31565,6914-EPI_ISL_2345812_cl3_P.1_2021-04-11:0.60129)Branch8170:0.025645,((2705-EPI_ISL_1821264_cl3_P.1_2021-03-30:0.279,6845-EPI_ISL_2345739_cl3_P.1_2021-04-30:0.51748)Branch7958:0.042277,(6975-EPI_ISL_2345875_cl3_P.1_2021-05-05:0.44476,((8482-EPI_ISL_872192_cl3_P.1_2021-01-18:0.29424,(5341-EPI_ISL_2210133_cl3_P.1_2021-04-30:0.27511,6799-EPI_ISL_2345689_cl3_P.1_2021-04-26:0.26876)Branch7555:0.032387)Branch8007:0.020644,(8715-EPI_ISL_985314_cl3_P.1_2021-01-19:0.37527,(334-EPI_ISL_1096121_cl3_P.1_2021-01-25:0.31162,348-EPI_ISL_1096135_cl3_P.1_2021-02-09:0.19366)Branch6703:0.10461)Branch8198:0.0016888)Branch8231:0.011878)Branch8319:0.00616)Branch8362:0.003156)Branch8394:0.0078769)Branch8448:0.0056289)Branch8470:0.0085668)Branch8525:0.00458,((((5273-EPI_ISL_2209603_cl3_P.1_2021-05-05:0.21407,6979-EPI_ISL_2345879_cl7_P.4_2021-05-05:0.24629)Branch5512:0.21067,(583-EPI_ISL_1171674_cl3_P.1_2021-02-12:0.29707,8597-EPI_ISL_940620_cl3_P.1_2021-01-14:0.34523)Branch8104:0.018186)Branch8299:0.019016,(((2197-EPI_ISL_1715153_cl3_P.1_2021-04-02:0.15959,3394-EPI_ISL_1966606_cl3_P.1_2021-04-04:0.15434)Branch6092:0.12182,(3828-EPI_ISL_1967133_cl3_P.1_2021-04-08:0.26861,(2215-EPI_ISL_1731583_cl3_P.1_2021-04-03:0.14384,2284-EPI_ISL_1752647_cl3_P.1_2021-04-05:0.19312)Branch5562:0.10821)Branch6929:0.061978)Branch7856:0.051634,(3294-EPI_ISL_1966491_cl3_P.1_2021-03-29:0.33887,8309-EPI_ISL_833167_cl3_P.1_2020-12-16:0.46735)Branch8359:0.0032393)Branch8388:0.010479)Branch8453:0.015383,((5850-EPI_ISL_2308438_cl3_P.1_2021-02-10:0.3845,6860-EPI_ISL_2345756_cl3_P.1_2021-05-03:0.56679)Branch7916:0.061541,((1811-EPI_ISL_1493577_cl3_P.1_2021-02-27:0.52885,((4752-EPI_ISL_2187741_cl3_P.1_2021-01-25:0.17175,4843-EPI_ISL_2187866_cl3_P.1_2021-03-09:0.2669)Branch5942:0.065172,(4825-EPI_ISL_2187840_cl3_P.1_2021-03-02:0.41912,4913-EPI_ISL_2187946_cl3_P.1_2021-04-01:0.35518)Branch6680:0.0077991)Branch6776:0.061237)Branch7676:0.074425,(2693-EPI_ISL_1821248_cl3_P.1_2021-04-01:0.56001,(4887-EPI_ISL_2187919_cl3_P.1_2021-03-30:0.39764,5835-EPI_ISL_2308421_cl3_P.1_2021-02-19:0.46555)Branch7777:0.039723)Branch8241:0.030154)Branch8464:0.0059596)Branch8516:0.0062707)Branch8541:0.0019748)Branch8545:0.004491)Branch8576:0.0055516,((2087-EPI_ISL_1628364_cl3_P.1_2021-03-16:0.54719,(4922-EPI_ISL_2187957_cl3_P.1_2021-04-07:0.38491,((4957-EPI_ISL_2187998_cl7_P.4_2021-05-03:0.46132,(4160-EPI_ISL_2017384_cl3_P.1_2021-04-20:0.45359,4956-EPI_ISL_2187997_cl3_P.1_2021-05-03:0.34903)Branch5934:0.036836)Branch6344:0.045116,(4847-EPI_ISL_2187870_cl3_P.1_2021-03-09:0.44193,((4964-EPI_ISL_2188006_cl7_P.4_2021-05-04:0.25533,(4970-EPI_ISL_2188012_cl3_P.1_2021-05-04:0.29906,(4968-EPI_ISL_2188010_cl7_P.4_2021-05-04:0.061771,4969-EPI_ISL_2188011_cl7_P.4_2021-05-04:0.053452)Branch832:0.29776)Branch4177:0.067776)Branch4383:0.14707,((4886-EPI_ISL_2187918_cl7_P.4_2021-03-30:0.26504,(4883-EPI_ISL_2187915_cl3_P.1_2021-03-29:0.15372,4888-EPI_ISL_2187920_cl3_P.1_2021-03-30:0.17035)Branch4310:0.05624)Branch4550:0.051669,(4910-EPI_ISL_2187943_cl7_P.4_2021-04-01:0.25324,4946-EPI_ISL_2187982_cl3_P.1_2021-04-12:0.19231)Branch4693:0.021927)Branch4850:0.058635)Branch5309:0.12645)Branch6721:0.016143)Branch6931:0.026903)Branch7303:0.073583)Branch8280:0.042804,(((5804-EPI_ISL_2298830_cl3_P.1_2021-03-04:0.37786,(1263-EPI_ISL_1381061_cl3_P.1_2021-02-10:0.48087,8594-EPI_ISL_940615_cl3_P.1_2021-01-19:0.39622)Branch8237:0.022114)Branch8410:0.017509,(5782-EPI_ISL_2298781_cl3_P.1_2021-02-25:0.52853,((((((5784-EPI_ISL_2298787_cl3_P.1_2021-02-23:0.25727,5795-EPI_ISL_2298810_cl3_P.1_2021-03-06:0.34585)Branch7248:0.067675,(5778-EPI_ISL_2298769_cl3_P.1_2021-01-28:0.36208,(5634-EPI_ISL_2249454_cl3_P.1_2021-02-18:0.36686,(314-EPI_ISL_1086041_cl3_P.1_2021-02-09:0.16692,5525-EPI_ISL_2245185_cl3_P.2_2021-02-09:0.26022)Branch6840:0.076593)Branch7979:0.0072988)Branch8065:0.010638)Branch8163:0.013777,(5487-EPI_ISL_2241602_cl3_P.1_2021-02-22:0.41824,((5813-EPI_ISL_2298854_cl3_P.1_2021-01-08:0.30596,5830-EPI_ISL_2308416_cl3_P.1_2021-03-31:0.40588)Branch7317:0.06436,(5533-EPI_ISL_2246285_cl3_P.1_2021-02-17:0.40364,(5447-EPI_ISL_2241554_cl3_P.1_2021-02-09:0.28964,5575-EPI_ISL_2249369_cl3_P.1_2021-01-26:0.2834)Branch7889:0.011091)Branch8034:0.016784)Branch8182:0.0046819)Branch8238:0.0068339)Branch8283:0.014442,((2123-EPI_ISL_1664136_cl3_P.1_2021-03-26:0.21119,2124-EPI_ISL_1664137_cl3_P.1_2021-03-26:0.20873)Branch6637:0.13064,(310-EPI_ISL_1086037_cl3_P.1_2021-02-09:0.36654,((8518-EPI_ISL_906077_cl3_P.1_2021-01-19:0.34964,(311-EPI_ISL_1086038_cl3_P.1_2021-02-09:0.28512,(313-EPI_ISL_1086040_cl3_P.1_2021-02-09:0.15147,5524-EPI_ISL_2245184_cl3_P.1_2021-02-09:0.14827)Branch6016:0.14511)Branch8049:0.0081455)Branch8131:0.012664,(8707-EPI_ISL_985306_cl3_P.1_2021-01-19:0.32696,((8530-EPI_ISL_918508_cl3_P.1_2021-01-05:0.29199,(8527-EPI_ISL_918505_cl3_P.1_2020-12-30:0.26318,(8508-EPI_ISL_904120_cl3_P.1_2021-01-10:0.26864,(2698-EPI_ISL_1821256_cl3_P.1_2021-03-25:0.24503,5838-EPI_ISL_2308424_cl3_P.1_2021-02-21:0.22229)Branch7759:0.0058544)Branch7851:0.0082729)Branch7961:0.0032348)Branch7994:0.016226,((8512-EPI_ISL_906068_cl3_P.1_2021-01-15:0.25061,(((6-EPI_ISL_1039691_cl3_P.1_2021-01-19:0,1250-EPI_ISL_1381048_cl3_P.1_2021-02-10:0)Branch5372:0.089901,(3391-EPI_ISL_1966603_cl3_P.1_2021-04-04:0.058864,3431-EPI_ISL_1966645_cl3_P.1_2021-04-04:0.056012)Branch6096:0.030568)Branch6506:0.075287,(5801-EPI_ISL_2298824_cl3_P.1_2021-02-23:0.17504,(5517-EPI_ISL_2245177_cl3_P.1_2021-01-18:0.05817,(5478-EPI_ISL_2241587_cl3_P.1_2021-02-22:0,5519-EPI_ISL_2245179_cl3_P.1_2021-01-15:0)Branch5286:0.05721)Branch5936:0.087422)Branch7115:0.035019)Branch7640:0.019286)Branch7914:0.01193,(1590-EPI_ISL_1468424_cl3_P.1_2021-02-22:0.27321,(8705-EPI_ISL_985304_cl3_P.1_2021-01-19:0.25473,((1593-EPI_ISL_1468427_cl3_P.1_2021-02-09:0.21206,8717-EPI_ISL_985316_cl3_P.1_2021-01-19:0.21177)Branch7572:0.010239,((8525-EPI_ISL_918503_cl3_P.1_2020-12-28:0.20316,(8533-EPI_ISL_918511_cl3_P.1_2020-12-30:0.17223,((4805-EPI_ISL_2187816_cl3_P.1_2021-02-24:0.10443,(1117-EPI_ISL_1261685_cl3_P.1_2021-01-20:0,1123-EPI_ISL_1261691_cl3_P.1_2021-02-11:0)Branch5281:0.10132)Branch6471:0.056073,(8706-EPI_ISL_985305_cl3_P.1_2021-01-19:0.14625,((((312-EPI_ISL_1086039_cl3_P.1_2021-02-09:0,1278-EPI_ISL_1443196_cl3_P.1_2020-12-28:0)Branch5430:0,(1279-EPI_ISL_1443197_cl3_P.1_2020-12-28:0,1280-EPI_ISL_1443198_cl3_P.1_2020-12-28:0)Branch5431:0)Branch5434:0,((1815-EPI_ISL_1493582_cl3_P.1_2021-01-31:0,5743-EPI_ISL_2292998_cl3_P.1_2021-03-09:0)Branch5432:0,(8522-EPI_ISL_918500_cl3_P.1_2020-12-28:0,8523-EPI_ISL_918501_cl3_P.1_2020-12-28:0)Branch5433:0)Branch5435:0)Branch5436:0.10035,(5631-EPI_ISL_2249450_cl3_P.1_2021-02-03:0,5772-EPI_ISL_2298752_cl3_P.1_2021-01-07:0)Branch5488:0.094227)Branch6702:0.018348)Branch6939:0.019047)Branch7243:0.0014924)Branch7271:0.0081744)Branch7395:0.018562,(417-EPI_ISL_1121316_cl3_P.1_2021-01-10:0.17985,8713-EPI_ISL_985312_cl3_P.1_2021-01-19:0.2185)Branch7567:0.0069494)Branch7666:0.0038914)Branch7716:0.0090352)Branch7852:0.012228)Branch8008:0.0040211)Branch8056:0.011322)Branch8154:0.0012253)Branch8160:0.0079384)Branch8235:0.0068879)Branch8279:0.0068857)Branch8342:0.0076723)Branch8409:0.0047295,((5477-EPI_ISL_2241586_cl3_P.1_2021-03-01:0.42115,(2023-EPI_ISL_1583733_cl3_P.1_2021-02-26:0.46411,(5866-EPI_ISL_2308454_cl3_P.1_2021-02-28:0.37151,(2020-EPI_ISL_1583722_cl3_P.1_2021-02-23:0.33577,((2027-EPI_ISL_1608164_cl3_P.1_2021-02-16:0.10129,2029-EPI_ISL_1608166_cl3_P.1_2021-02-17:0.09329)Branch5462:0.12834,(2026-EPI_ISL_1608163_cl3_P.1_2021-02-10:0.22539,2030-EPI_ISL_1608167_cl3_P.1_2021-02-12:0.22705)Branch6934:0.013166)Branch7145:0.031398)Branch7612:0.018854)Branch7886:0.024817)Branch8158:0.012968)Branch8270:0.019733,((1930-EPI_ISL_1533696_cl3_P.1_2021-01-28:0.28641,5821-EPI_ISL_2308407_cl3_P.2_2021-02-17:0.46622)Branch7976:0.035787,((5438-EPI_ISL_2241541_cl3_P.2_2021-01-20:0.36052,5825-EPI_ISL_2308411_cl3_P.1_2021-02-28:0.36816)Branch6512:0.12091,(5879-EPI_ISL_2308467_cl3_P.2_2021-02-27:0.41016,((1173-EPI_ISL_1303509_cl3_P.2_2021-02-01:0.23845,((1177-EPI_ISL_1303513_cl3_P.2_2021-01-13:0.20481,1178-EPI_ISL_1303514_cl3_P.2_2021-01-19:0.17515)Branch5884:0.075097,(2062-EPI_ISL_1626002_cl3_P.2_2021-02-28:0.21344,(1170-EPI_ISL_1303506_cl3_P.1_2021-01-22:0.075295,8311-EPI_ISL_833170_cl3_P.1_2020-12-23:0.084168)Branch5221:0.10513)Branch6437:0.029894)Branch6858:0.0084064)Branch6962:0.036075,(1182-EPI_ISL_1303520_cl3_P.2_2021-02-10:0.34727,(5831-EPI_ISL_2308417_cl3_P.2_2021-02-26:0.37707,(315-EPI_ISL_1086042_cl3_P.2_2021-02-09:0.28218,(5816-EPI_ISL_2308401_cl3_P.2_2021-02-20:0.31193,5875-EPI_ISL_2308463_cl3_P.2_2021-01-31:0.18414)Branch6475:0.03227)Branch6902:0.021553)Branch7211:0.011216)Branch7390:0.0098994)Branch7549:0.0066615)Branch7631:0.042195)Branch8173:0.016812)Branch8334:0.013021)Branch8425:0.00075932)Branch8429:0.004429,((2061-EPI_ISL_1626001_cl3_P.1_2021-02-28:0.37468,(5887-EPI_ISL_2308476_cl3_P.1_2021-02-27:0.34201,(((2086-EPI_ISL_1628363_cl3_P.1_2021-03-11:0,2099-EPI_ISL_1628376_cl3_P.1_2021-03-19:0)Branch4262:0.23592,(4149-EPI_ISL_2017341_cl3_P.1_2021-04-15:0.28982,4947-EPI_ISL_2187983_cl3_P.1_2021-04-13:0.28324)Branch5354:0.060221)Branch6002:0.13346,((4726-EPI_ISL_2187713_cl3_P.1_2021-01-13:0.19398,4774-EPI_ISL_2187769_cl3_P.1_2021-02-05:0.34163)Branch6810:0.056546,(4819-EPI_ISL_2187833_cl3_P.1_2021-03-01:0.35129,4939-EPI_ISL_2187975_cl3_P.1_2021-04-09:0.55318)Branch7441:0.013242)Branch7629:0.014852)Branch7859:0.0047724)Branch7917:0.041052)Branch8338:0.016499,(((((2824-EPI_ISL_1858763_cl3_P.1_2021-03-25:0.46241,7305-EPI_ISL_2385694_cl3_P.1_2021-04-25:0.48966)Branch6672:0.032187,(2829-EPI_ISL_1858800_cl3_P.1_2021-03-25:0.35866,7295-EPI_ISL_2385660_cl3_P.1_2021-05-07:0.41113)Branch6713:0.028601)Branch7100:0.054487,(40-EPI_ISL_1041509_cl3_P.1_2021-01-20:0.22602,1116-EPI_ISL_1261684_cl3_P.1_2021-02-15:0.41751)Branch7587:0.02104)Branch7899:0.03803,(2708-EPI_ISL_1821268_cl3_P.1_2021-04-03:0.41059,(1118-EPI_ISL_1261686_cl3_P.1_2021-01-31:0.26372,5799-EPI_ISL_2298821_cl3_P.1_2021-02-19:0.27737)Branch7529:0.03429)Branch7999:0.027966)Branch8273:0.01572,(3989-EPI_ISL_2003117_cl3_P.1_2021-03-25:0.40034,5803-EPI_ISL_2298828_cl3_P.1_2021-03-02:0.39517)Branch8335:0.0088116)Branch8405:0.0078407)Branch8452:0.0015165)Branch8458:0.0060574)Branch8493:0.0043277)Branch8523:0.010345,((8640-EPI_ISL_943990_cl3_P.1_2021-01-19:0.3342,(2305-EPI_ISL_1786564_cl3_P.1_2021-03-05:0.52001,(1411-EPI_ISL_1445224_cl3_P.1_2021-03-15:0.36677,3036-EPI_ISL_1966218_cl3_P.1_2021-03-15:0.23782)Branch4524:0.26397)Branch7079:0.074783)Branch8183:0.047173,(5468-EPI_ISL_2241575_cl3_P.1_2021-03-10:0.47059,(2704-EPI_ISL_1821263_cl3_P.1_2021-03-24:0.46793,5968-EPI_ISL_2344665_cl3_P.1_2021-03-24:0.37678)Branch7990:0.051074)Branch8457:0.016823)Branch8547:0.0042328)Branch8579:0.0028019)Branch8599:0.0019193)Branch8604:0.008748)Branch8650:0.00658)Branch8677:0.0014068)Branch8683:0.001746)Branch8692:0.0021219,((((6023-EPI_ISL_2344759_cl15_P.4_2021-04-19:0.54023,6830-EPI_ISL_2345724_cl3_P.1_2021-05-05:0.60319)Branch6054:0.1851,(4689-EPI_ISL_2170943_cl7_P.4_2021-04-05:0.61004,(3134-EPI_ISL_1966320_cl3_P.1_2021-03-22:0.74768,(3276-EPI_ISL_1966471_cl3_P.1_2021-03-31:0.44955,(3416-EPI_ISL_1966628_cl7_P.4_2021-04-05:0.47165,3578-EPI_ISL_1966819_cl7_P.2_2021-04-14:0.5149)Branch3896:0.055485)Branch4001:0.065176)Branch4166:0.3974)Branch7460:0.073385)Branch8527:0.022766,((5359-EPI_ISL_2210253_cl3_P.4_2021-04-11:0.34197,6410-EPI_ISL_2345265_cl3_P.4_2021-04-27:0.4297)Branch6526:0.15597,(5187-EPI_ISL_2209122_cl3_P.1_2021-04-09:0.53421,(2063-EPI_ISL_1626004_cl3_P.1_2021-02-28:0.44169,(2042-EPI_ISL_1625978_cl3_P.1_2021-02-15:0.13411,2059-EPI_ISL_1625999_cl3_P.1_2021-02-26:0.15263)Branch4903:0.15166)Branch6525:0.09245)Branch7906:0.064943)Branch8583:0.015029)Branch8652:0.013396,((((3653-EPI_ISL_1966909_cl3_P.1_2021-04-05:0.49629,6040-EPI_ISL_2344779_cl3_P.1_2021-04-19:0.45479)Branch5597:0.19479,(3460-EPI_ISL_1966676_cl7_P.4_2021-04-05:0.40419,(2549-EPI_ISL_1795316_cl3_P.1_2021-03-22:0,6686-EPI_ISL_2345568_cl3_P.1_2021-03-22:0)Branch3920:0.35172)Branch5683:0.17588)Branch8089:0.0062829,((((2447-EPI_ISL_1795209_cl3_P.1_2021-03-21:0.058713,6563-EPI_ISL_2345436_cl3_P.1_2021-03-21:0.057865)Branch4201:0.19576,(2537-EPI_ISL_1795304_cl3_P.1_2021-03-22:0.18516,6670-EPI_ISL_2345550_cl3_P.1_2021-03-22:0.19542)Branch4785:0.062414)Branch5283:0.10266,(2533-EPI_ISL_1795300_cl3_P.1_2021-03-22:0.31615,6663-EPI_ISL_2345543_cl3_P.1_2021-03-22:0.32567)Branch5743:0.061847)Branch6479:0.11856,((2097-EPI_ISL_1628374_cl3_P.1_2021-03-05:0.48143,(2188-EPI_ISL_1715143_cl3_P.1_2021-03-13:0,2202-EPI_ISL_1715158_cl3_P.1_2021-04-05:0)Branch816:0.61471)Branch7155:0.040874,(7109-EPI_ISL_2346075_cl7_P.4_2021-03-15:0.61597,(6941-EPI_ISL_2345840_cl7_P.4_2021-04-26:0.32149,(3955-EPI_ISL_1967279_cl7_P.4_2021-04-19:0.20922,5316-EPI_ISL_2209891_cl7_P.4_2021-05-03:0.29704)Branch5632:0.052386)Branch6247:0.092991)Branch7592:0.014279)Branch7792:0.024679)Branch8147:0.0034466)Branch8172:0.063528,(((3318-EPI_ISL_1966515_cl3_P.1_2021-03-29:0.21206,(3319-EPI_ISL_1966516_cl7_P.4_2021-03-29:0.27462,(3316-EPI_ISL_1966513_cl7_P.4_2021-03-29:0.19194,3317-EPI_ISL_1966514_cl7_P.4_2021-03-29:0.23032)Branch4410:0.041479)Branch4634:0.032855)Branch4825:0.29045,(3290-EPI_ISL_1966487_cl3_P.1_2021-03-29:0.42849,3295-EPI_ISL_1966492_cl15_P.4_2021-03-29:0.52463)Branch6196:0.15197)Branch8383:0.042879,(6760-EPI_ISL_2345648_cl3_P.1_2021-04-14:0.57392,(((2587-EPI_ISL_1795356_cl3_P.1_2021-03-21:0.14913,6744-EPI_ISL_2345629_cl3_P.1_2021-03-21:0.17412)Branch4559:0.2016,(1348-EPI_ISL_1445152_cl7_P.4_2021-03-08:0.31918,2947-EPI_ISL_1966123_cl7_P.4_2021-03-09:0.30473)Branch4571:0.2025)Branch6359:0.048671,(2147-EPI_ISL_1664174_cl3_P.1_2021-03-26:0.50926,6928-EPI_ISL_2345826_cl3_P.1_2021-04-30:0.48286)Branch6899:0.0097041)Branch7027:0.10366)Branch8513:0.027155)Branch8646:0.0068791)Branch8678:0.0072844)Branch8711:0.0020424)Branch8715:0.0010283)Branch8718:0.00045941)Branch8717:0.00081943)Branch8716:0.00087293)Branch8713:0.0015953)Branch8712:0.0039592)Branch8689:0.0023809)Branch8679:0.0043276)Branch8654:0.0070372)Branch8626:0.0048789)Branch8612:0.0067549)Branch8578:0.011821)Branch8515:0.0018782)Branch8506:0.043571)Branch8032:0.046033)Branch7299:0.061744)Branch6487:0.090479)Branch5515:0.088098)Branch4835:0.089187)Root;
```
