## Supplementary5_6_and_7_phylogenetics_trees for "Genomic landscape of SARS-CoV-2 pandemic in Brazil suggests an external P.1 variant origin": Supplementary7_tree_near_P1_world_sequences_from_ANN.nwk

```
((((97342_EPI_ISL_910336_Romania_2020-12-31:0.38662,214186_EPI_ISL_1364471_USA_2020-07-25:0.34083)Branch_63:0.057466,(2496_EPI_ISL_766031_Vietnam_2020-08-00:0.61266,(256837_EPI_ISL_483720_Israel_2020-03-12:0.47339,(106135_EPI_ISL_803364_USA_2020-10-11:0.45168,(164048_EPI_ISL_803191_USA_2020-09-17:0.35268,(152091_EPI_ISL_1201945_USA_2020-07-08:0.28976,(30855_EPI_ISL_475626_USA_2020-03-28:0.24109,154392_EPI_ISL_478366_England_2020-06-15:0.25568)Branch_51:0.037566)Branch_53:0.012933)Branch_55:0.035806)Branch_58:0.023426)Branch_59:0.066871)Branch_64:0.041314)Branch_65:0.1474,((((142368_EPI_ISL_1415203_India_2020-10-02:0.87116,(3762_EPI_ISL_832084_USA_2020-04-00:1.2917,(36903_EPI_ISL_1317666_Norway_2020-12-09:0.93059,(195344_EPI_ISL_487609_England_2020-05-22:0,225419_EPI_ISL_487569_England_2020-05-22:0)Branch_1:1.1801)Branch_5:0.22617)Branch_8:0.050256)Branch_11:0.14543,(253302_EPI_ISL_983339_USA_2020-04-00:0.88529,(9110_EPI_ISL_1309738_Wales_2020-12-21:1.3587,122665_EPI_ISL_1005695_Indonesia_2020-09-12:1.2669)Branch_12:0.069472)Branch_14:0.011049)Branch_15:0.34316,(226467_EPI_ISL_427291_USA_2020-03-31:1.9066,241837_EPI_ISL_410721_pangolin_2019:1.7265)Branch_56:0.06532)Branch_61:0.1071,(174717_EPI_ISL_1415323_India_2020-10-05:0.94044,(204734_EPI_ISL_483706_Israel_2020-03-24:0.7431,((((226251_EPI_ISL_1203667_USA_2020-07-08:0.27395,(193465_EPI_ISL_421245_Nanchang_2020-01-25:0.25756,258132_EPI_ISL_1195593_Spain_2020-12-29:0.24278)Branch_41:0.032637)Branch_44:0.037423,(2004_EPI_ISL_1404132_Belgium_2020-06-30:0.26035,93050_EPI_ISL_485603_Austria_2020-04-14:0.23502)Branch_45:0.035441)Branch_47:0.053502,(59698_EPI_ISL_722194_India_2020-06-22:0.285,210995_EPI_ISL_625891_Denmark_2020-10-26:0.31359)Branch_50:0.023149)Branch_52:0.057423,(((229981_EPI_ISL_1404133_Belgium_2020-06-30:0.4185,(68978_EPI_ISL_856973_Belgium_2020-12-28:0.38577,(144444_EPI_ISL_833184_Spain_2020-12-22:0.23976,((10393_EPI_ISL_904317_Netherlands_2020-00-00:0,39275_EPI_ISL_904316_Netherlands_2020-00-00:0)Branch_9:0.14428,(720_EPI_ISL_1055756_Spain_2020-12-29:0,110642_EPI_ISL_1055758_Spain_2020-12-29:0)Branch_10:0.13521)Branch_16:0.078903)Branch_24:0.065933)Branch_29:0.092073)Branch_34:0.1479,(((63701_EPI_ISL_566986_England_2020-09-09:0.36421,80628_EPI_ISL_1130058_Switzerland_2020-12-25:0.29237)Branch_33:0.10071,(101941_EPI_ISL_832412_USA_2020-08-25:0.35033,(223374_EPI_ISL_748517_Denmark_2020-12-07:0.42994,(163036_EPI_ISL_795411_Denmark_2020-12-28:0.40606,(112965_EPI_ISL_714446_Denmark_2020-11-16:0.35313,(201465_EPI_ISL_711430_Denmark_2020-11-23:0.23809,(44054_EPI_ISL_758113_Denmark_2020-12-21:0.22192,((114011_EPI_ISL_817531_Denmark_2020-12-28:0.15163,(51602_EPI_ISL_871581_Denmark_2020-12-21:0.13008,((249511_EPI_ISL_757505_Denmark_2020-12-14:0,(21366_EPI_ISL_843900_Denmark_2020-12-28:0,57037_EPI_ISL_759090_Denmark_2020-12-21:0)Branch_18:0)Branch_21:0,((68316_EPI_ISL_748516_Denmark_2020-12-07:0,117954_EPI_ISL_758112_Denmark_2020-12-21:0)Branch_19:0,(125109_EPI_ISL_871579_Denmark_2020-12-21:0,226789_EPI_ISL_759089_Denmark_2020-12-21:0)Branch_20:0)Branch_22:0)Branch_23:0.11016)Branch_25:0.024274)Branch_26:0.039528,(227597_EPI_ISL_795410_Denmark_2020-12-28:0.1651,252664_EPI_ISL_750520_Denmark_2020-12-14:0.12789)Branch_27:0.030957)Branch_28:0.024161)Branch_30:0.014103)Branch_31:0.056819)Branch_32:0.049731)Branch_36:0.0099951)Branch_37:0.027857)Branch_38:0.023467)Branch_42:0.027189,(111431_EPI_ISL_1168732_USA_2020-00-00:0.39923,(247106_EPI_ISL_582519_Portugal_2020-03-24:0.249,(120351_EPI_ISL_906467_Japan_2020-08-14:0.283,(142921_EPI_ISL_1172039_Japan_2020-07-00:0,225060_EPI_ISL_1172036_Japan_2020-07-00:0)Branch_17:0.23046)Branch_35:0.069736)Branch_39:0.032599)Branch_43:0.01166)Branch_46:0.037402)Branch_48:0.068337,(137795_EPI_ISL_1415317_India_2020-10-03:0.4799,(121521_EPI_ISL_1415298_India_2020-12-25:0.33497,222018_EPI_ISL_1415316_India_2020-10-05:0.38026)Branch_40:0.08768)Branch_49:0.054915)Branch_54:0.029133)Branch_57:0.05059)Branch_60:0.031522)Branch_62:0.11243)Branch_66:0.10947)Branch_68:0.24215,(((5327_EPI_ISL_1364473_USA_2020-07-25:1.2118,(35205_EPI_ISL_1415180_India_2020-12-07:0.15522,74684_EPI_ISL_1415179_India_2020-11-22:0.16884)Branch_3:1.1124)Branch_67:0.24146,(238944_EPI_ISL_1165081_Egypt_2020-11-17:1.3045,(187968_EPI_ISL_483723_Israel_2020-03-23:1.5023,(200332_EPI_ISL_1165086_Egypt_2020-06-08:1.6964,(254217_EPI_ISL_1364470_USA_2020-07-25:1.5934,(75266_EPI_ISL_427289_USA_2020-03-31:1.3561,(109222_EPI_ISL_1167194_Egypt_2020-06-24:1.4945,225167_EPI_ISL_1167197_Egypt_2020-07-15:1.4277)Branch_2:0.40092)Branch_4:0.31568)Branch_6:0.13965)Branch_7:0.19605)Branch_13:0.24225)Branch_69:0.14902)Branch_70:0.11443,(72637_EPI_ISL_728326_India_2020-07-28:0.47405,(4050_EPI_ISL_803019_USA_2020-12-26:0.46777,((131805_EPI_ISL_1261122_Brazil_2020-12-23:0,187089_EPI_ISL_1068256_Brazil_2020-12-23:0)Branch_72:0.52396,((13349_EPI_ISL_1111143_Peru_2020-12-25:0.17666,(242860_EPI_ISL_1111152_Peru_2020-12-27:0.10522,(83202_EPI_ISL_1111151_Peru_2020-12-17:0,122839_EPI_ISL_1111483_Peru_2020-12-29:0)Branch_77:0.053394)Branch_81:0.01808)Branch_83:0.035001,((170910_EPI_ISL_1111137_Peru_2020-12-23:0,209963_EPI_ISL_1111467_Peru_2020-12-29:0)Branch_79:0.081036,(130868_EPI_ISL_918502_Brazil_2020-12-29:0.15288,(22436_EPI_ISL_1068159_Brazil_2020-12-28:0.16607,(130007_EPI_ISL_833167_Brazil_2020-12-16:0.16309,((103883_EPI_ISL_833136_Brazil_2020-12-29:0,114286_EPI_ISL_1068112_Brazil_2020-12-29:0)Branch_76:0.15154,(260643_EPI_ISL_2241496_Brazil_2020-10-01:0.16366,(10260_EPI_ISL_918504_Brazil_2020-12-21:0.12203,((26009_EPI_ISL_1068114_Brazil_2020-12-23:0,75625_EPI_ISL_1068157_Brazil_2020-12-28:0)Branch_78:0.118,((125658_EPI_ISL_1068248_Brazil_2020-12-28:0.11995,243295_EPI_ISL_1068111_Brazil_2020-12-28:0.11359)Branch_92:0.0031581,((189186_EPI_ISL_811149_Brazil_2020-12-30:0.11333,(174095_EPI_ISL_918503_Brazil_2020-12-28:0.12229,(37583_EPI_ISL_833139_Brazil_2020-12-22:0,100425_EPI_ISL_1068110_Brazil_2020-12-28:0)Branch_82:0.10186)Branch_95:0.0014634)Branch_97:0.0007279,((109866_EPI_ISL_1068149_Brazil_2020-12-18:0.10273,154498_EPI_ISL_1068158_Brazil_2020-12-28:0.099092)Branch_96:0.0025295,((124823_EPI_ISL_1068249_Brazil_2020-12-22:0.091028,(60268_EPI_ISL_833140_Brazil_2020-12-23:0,109785_EPI_ISL_1068156_Brazil_2020-12-27:0)Branch_80:0.11014)Branch_100:0.0014719,(91740_EPI_ISL_918511_Brazil_2020-12-30:0.09081,(4132_EPI_ISL_833138_Brazil_2020-12-21:0,(220253_EPI_ISL_918501_Brazil_2020-12-28:0,(((14816_EPI_ISL_833171_Brazil_2020-12-17:0,27931_EPI_ISL_1068198_Brazil_2020-12-24:0)Branch_104:0,(41521_EPI_ISL_1443196_Brazil_2020-12-28:0,45420_EPI_ISL_918500_Brazil_2020-12-28:0)Branch_105:0)Branch_117:0,(((182467_EPI_ISL_833172_Brazil_2020-12-17:0,190858_EPI_ISL_1443197_Brazil_2020-12-28:0)Branch_114:0,(194001_EPI_ISL_1068225_Brazil_2020-12-23:0,214280_EPI_ISL_1068222_Brazil_2020-12-21:0)Branch_115:0)Branch_122:0,((((57548_EPI_ISL_1068243_Brazil_2020-12-23:0,59894_EPI_ISL_1068169_Brazil_2020-12-28:0)Branch_106:0,(66124_EPI_ISL_1068154_Brazil_2020-12-23:0,67714_EPI_ISL_833173_Brazil_2020-12-18:0)Branch_107:0)Branch_118:0,((79900_EPI_ISL_918506_Brazil_2020-12-30:0,86577_EPI_ISL_833137_Brazil_2020-12-04:0)Branch_108:0,(112879_EPI_ISL_1068151_Brazil_2020-12-21:0,117536_EPI_ISL_918505_Brazil_2020-12-30:0)Branch_109:0)Branch_119:0)Branch_124:0,(((118853_EPI_ISL_833169_Brazil_2020-12-23:0,118884_EPI_ISL_1068160_Brazil_2020-12-29:0)Branch_110:0,(142873_EPI_ISL_1068150_Brazil_2020-12-18:0,155805_EPI_ISL_1068226_Brazil_2020-12-23:0)Branch_111:0)Branch_120:0,((162964_EPI_ISL_1443198_Brazil_2020-12-28:0,163845_EPI_ISL_1068221_Brazil_2020-12-21:0)Branch_112:0,(172642_EPI_ISL_918499_Brazil_2020-12-21:0,173964_EPI_ISL_833174_Brazil_2020-12-22:0)Branch_113:0)Branch_121:0)Branch_125:0)Branch_127:0)Branch_126:0)Branch_123:0)Branch_116:0)Branch_103:0.042169)Branch_102:0.0023091)Branch_101:0.0028763)Branch_99:0.0009643)Branch_98:0.0031572)Branch_94:0.0018278)Branch_93:0.0027482)Branch_91:0.0029539)Branch_90:0.0056715)Branch_89:0.0014136)Branch_88:0.0032512)Branch_87:0.0029832)Branch_86:0.019955)Branch_85:0.020396)Branch_84:0.25796)Branch_75:0.11981)Branch_74:0.020632)Branch_73:0.47578)Branch_71:0.052349)Root;
```
